# Disentangling effects of ethnicity, deprivation, and payment source on obstetric outcomes in American primigravidae: A structural equation model of observational data

**DOI:** 10.1101/2024.10.30.24316452

**Authors:** Jonathan Williams

## Abstract

**Background:** Women from ethnic minorities have worse obstetric outcomes. Possible reasons for this are (1) social deprivation; (2) different standards of obstetric care; and (3) intrinsic ethnic differences. Here I aim to disentangle (1)-(3).

**Methods:** I constructed two path models of causal links between parental ethnicity and obstetric outcomes. The first, ‘no-racism’, model estimated independent causal effects of ethnicity, deprivation and payment source on pregnancy and birth outcomes. The second ‘realistic’ model additionally tested how far deprivation and payment source may mediate effects of ethnicity. Analyses of the models used Bayesian estimation. I analysed both the full sample of complete data and a random 1% sample.

**Findings:** Data were complete for 762786 births. The ‘no-racism’ model did not fit the data, but the ‘realistic’ model fitted adequately. It indicated that ethnicity, social deprivation, and private funding for care all adversely affected outcomes: (i) African American and Hispanic ethnicity caused deprivation; (ii) deprivation increased pregnancy hypertension, shortened gestation and reduced birthweight; (iii) private funding directly increased pregnancy hypertension and indirectly shortened gestation; (iv) participation in the Supplemental Nutrition Program for Women, Infants and Children (WIC) counteracted adverse effects of deprivation. (v) independently of (i)-(iv), ethnic-minority parents had shorter gestation and lighter babies.

**Interpretation:** Deprivation largely accounts for adverse obstetric outcomes in ethnic minorities. Private funding may also worsen pregnancy hypertension, but WIC improved outcomes. The uniformity of adverse birth outcomes for all ethnic minorities suggests that these result from a common factor, which may be systemic racism. Policies to reduce deprivation and increase government-funded care could importantly improve obstetric outcomes, irrespective of ethnicity.

**Funding:** none – I undertook the study at home.

**Research in Context:** *Evidence before this study:* Many studies during the past century have shown that ethnic minorities have worse social deprivation and worse access to health services. Ethnicity, deprivation and care can all determine health outcomes, and ethnic-minority mothers have worse obstetric outcomes. However, the independent contributions of ethnicity, deprivation and care to these adverse outcomes are unknown.

*Added value of this study:* I present here causal model of routine observational data that differentiates direct and indirect effects of ethnicity, deprivation and payment source on obstetric outcomes. The model allows (a) deprivation to mediate effects of ethnicity and (b) payment source to mediate effects of both ethnicity and deprivation. Hence, this model can disentangle the “intertwined” effects of ethnicity, deprivation and payment source on obstetric outcomes. The model also examines effects of participation in the Supplemental Nutrition Program for Women, Infants and Children on outcomes. The model fitted a 1% sample of the data after Bayesian estimation – so it bears interpretation as a representation of the real-world causal structure of the data. In the model, minority ethnicity causes deprivation and medical insurance and *all* of these factors independently determine adverse obstetric outcomes. Notably, medical insurance and private payment may increase the risk of pregnancy hypertension and consequently shorten gestation. Participation in WIC was beneficial.

*Implications of all the available evidence:* Causal modelling of routine natality data may allow effective audit of health care in its social context. Understanding causes of poor outcomes can enable prediction of effects of policy change. The present results indicate that policies to ameliorate social deprivation and expand access to WIC and government-subsidised care should improve obstetric outcomes – with long-term benefits for both mothers and their babies. Extrapolating beyond obstetrics, the present results may help to illuminate mechanisms of the healthcare crisis in America.

## Supplementary material for "Disentangling effects of ethnicity, deprivation, and payment source on obstetric outcomes in American primigravidae: A structural equation model of observational data": Addendum 2 - Mplus output for Bayesian estimation of realistic model (part 1 of 4)

```
Mplus VERSION 8.3 (Linux)
MUTHEN & MUTHEN
07/22/2024   8:10 AM

INPUT INSTRUCTIONS

        TITLE: Bayes realistic analysis
      DATA:

  FILE=/home/jonathan/Desktop/natality/chlm first singletons 210724.dat;
        VARIABLE:
        NAMES = X fage aframf fhisp othf feduc payer aframm mhisp othm mage mht
        meduc bmi cig0 wic precarem prgbp prgdm obgest bwt apgar5 sexinf gonor
        syph chlm hepb hepc;
        MISSING=.; auxiliary=X;

        usev = fage-bwt sexinf;
        useo=precarem lt 9 and fage ge 15 and fage le 60;
        cate = cig0 meduc feduc payer prgbp prgdm wic; ! ordinal variables

      DEFINE: precarem=precarem-3; ! centre onset of ante-natal care to 3 months
          bwt=(bwt-3500)/1000; obgest=(obgest-39);
          if (feduc le 2) then feduc=2; if (meduc le 2) then meduc=2;
          if (feduc eq 7) then feduc=6; if (meduc eq 7) then meduc=6;
          if (cig0 gt 0) then cig0=1; !not pre-computed in R
          mage=(mage-25)/5; fage=(fage-30)/5; mht=(mht-1.65)*10; bmi=(bmi-25)/5;

        ANALYSIS: algo=gibbs(rw); !parameterization=theta;
        estim=bayes; chains=3; proc=4; bseed=19321215; bconv=.005;
        biter=5e5 (1e4);
    ! fbiter=1e2; ! for initial de-bugging

        MODEL: ! STARTING VALUES TAKEN FROM bayes_PLoS_2impute_240822a1.out
          ! paternal ethnicity effects on age and education
          fage on aframf*.05 othf*.1 fhisp*-.175 (s1-s3); !fage with cig0*0 (x19);
          feduc on fage*.015 aframf*.1 fhisp*-.175 othf*.125 (s4-s7);

          ! ethnicity effects on participation in WIC
          wic on aframf*.2 fhisp*.2 othf*.25 (s8-s10);
          wic on aframm*.35 mhisp*.2 othm*.35 (s11-s13);

          ! ethnicity effects on insurance
          payer on aframf*-.15 fhisp*-.1 othf*-.175 (s14-s16);
          payer on aframm*-.33 mhisp*-.2 othm*-.45 (s17-s19);
          payer with wic*-.45 (j1); payer on fage*0 feduc*.02 (j6-j7);

          ! assortative mating for age and educational level
          fage with mage*.55 (s20); feduc with meduc*.25 (s21);
          [fage*.03] (s22); [wic$1*1.4] (s23); [payer$1*-1] (s24);

          ! WIC correlates inversely with BMI (Martin & Lippert 2012)
          wic with BMI*-.075 (s45); wic with cig0*.1 (s48);
          payer with BMI*.15 cig0*-.075 (x17-x18);
          ! access to WIC may be complex if not already receiving benefit (Brantley 2020)
          wic on meduc*.033 mage*-.075 (s46-s47);

          ! social deprivation/advantage (MPlus sometimes reverses the signs of all loadings)
          socadv by fage*-.67 feduc*-1 (i1-i2);
          socadv by meduc*-1.33 mht*-.1 cig0*.5 bmi*.5 (i3-i6);
          [socadv@0]; socadv@1;
          socadv on aframm*.2 mhisp*.375 aframf*.67 fhisp*.5 (i8-i11);
          socadv on othm*-.5 othf*0 (i12-i13);
          mage on socadv*-.7 (i14);
          prgbp on socadv*.175 (i19);
          prgdm on socadv*.05 (i16);
          obgest on socadv*-.125 (i17);
          bwt on socadv*-.033 (i18);
          wic on socadv*1 (i7);
          precarem on socadv*.1 (i15);
          payer on socadv*-1 (i20); ! does this make a difference?

          ! Ante-natal care - ethnicity and other effects
          precarem on aframf*.125 aframm*.225 fhisp*.1 mhisp*.1 (s25-s28);
          precarem on othf*.1 othm*.125 mage*-.02 (s29-s31);
          precarem on meduc*-.05 payer*-.125 cig0*.0175 bmi*-.035 (s32-s35);
          ! pre-natal care and payer effects on birthweight and gestation
          bwt on precarem*0 payer*0 (s36-s37);
          obgest on precarem*.025 payer*-.0175 (s38-s39);
          ! pregnancy problems and pre-natal care may correlate
          prgbp with precarem*-.033 (s40); prgdm with precarem*-.033 (s41);
          prgbp on payer*.0275; prgdm on payer*.01 (s42);

          ! maternal risk factors
          ! effects of parental ethnicities on smoking
          cig0 on aframm*-.67 mhisp*-.67 othm*-.275 (b1-b3);
          cig0 on aframf*-.2 fhisp*-.5 othf*-.25 (j3-j5);
          ! effects of maternal ethnicity and smoking on maternal age
          mage on aframm*0 mhisp*.0375 othm*-.02 cig0*.015 (b4-b7);
          ! effects of maternal ethnicity on maternal height
          mht on aframm*0 mhisp*-.33 othm*-.475 (b8-b10);
          ! effects of maternal ethnicity and smoking on education
          meduc on aframm*.05 mhisp*-.175 othm *-.25 cig0*-.067 (b11-b14);
          ! effects of maternal ethnicity and age on BMI
          bmi on meduc*.125 mage*.2 aframm*.025 mhisp*-.025 othm*-.25 (b15-b19);
          bmi on cig0*-.02 (x20);

          ! starting values for means of non-Hispanic European American mothers
          meduc with mage*.075 (c1); ! see justification in Methods
          [mht*-.033] (m1); [mage*.6] (m2);  [bmi*-.04] (m3);
          [cig0$1*1.7] (m4); [precarem*-.225] (s43); ![sexinf$1*-.035] (s44);
          ! variances of non-Hispanic European American mothers
          mage*.625 (v1); bmi*.9 (v2); mht*.425 (v3);
          fage*1 (v4); precarem*2.4 (v6); ! cig0*.275 (v5);

          ! starting values for thresholds of educational levels
          ! see CDC's User Guide for 2019 Natality Data Public Use File
            [meduc$1*-3] (t1); [meduc$2*-1.4](t2);
            [meduc$3*-.5] (t3); [meduc$4*-.1] (t4); [meduc$5*2.7] (t5);
            [feduc$1*-2.5] (u1); [feduc$2*-.85](u2);
            [feduc$3*0] (u3); [feduc$4*.25] (u4); [feduc$5*2.5] (u5);

          ! causes of pregnancy risk factors - hypertension (prgbp) & diabetes (prgdm)
          prgbp on mage*.05 meduc*.03 mht*.0275 bmi*.175 sexinf*.025 (w30-w34);
          prgbp on aframm*.05 mhisp*-.125 othm*-.035 (w35-w37);
          prgdm on meduc*0 bmi*.2 mage*.175 (w40-w42);
          prgdm on othm*.4 aframm*-.05 mhisp*0 mht*-.1 sexinf*.02 (w45-w49);
          prgbp with prgdm*.075 (w50); ! prgbp and prgdm can inter-relate
          prgbp on cig0*0 (w51); prgdm on cig0*.05 (w52);
          prgbp on fage*-.02 aframf*-.075 fhisp*-.075 othf*-.15 (x1-x4);
          prgdm on fage*.01 aframf*-.1 fhisp*-.025 othf*.1 (x5-x8);

          ! birth outcomes- birthweight
          ! effects of maternal ethnicity and smoking
          bwt on aframm*-.15 mhisp*-.01 othm*-.033 cig0*-.03 (w62-w65);
          ! effects of maternal risk factors, pregnancy hypertension and diabetes
          bwt on mage*-.015 bmi*.075 meduc*-.01 prgbp*-.075 prgdm*0 (w66-w70);
          bwt on mht*.125 sexinf*.1 (w71-w72);
          bwt on fage*0 aframf*-.05 fhisp*-.05 othf*-.125 (x9-x12);

          ! birth outcome - duration of gestation
          ! effects of maternal risk factors
          obgest on mht*.05 mage*0 bmi*.1 meduc*-.0175 cig0*0 (w76-w80);
          ! effects of maternal ethnicity
          obgest on aframm*-.1 mhisp*-.05 othm*-.15 (w81-w83);
          ! birthweight can correlate with duration of gestation
          obgest with bwt*.25 (w87);
          ! effects of pregnancy hypertension and diabetes and infant sex
          obgest on prgbp*-.375 prgdm*-.175 (w84-w85);
          obgest on sexinf*-.05 (w86);
            [obgest*.1] (m8); [bwt*-.175] (m9); obgest*1.45 (v7); bwt*0.2 (v8);
            [prgbp$1*1.4] (t23); [prgdm$1*1.85] (t24);
          obgest on fage*0 aframf*-.075 fhisp*-.05 othf*-.02 (x13-x16);

        ! effects of participation in WIC on pre-natal care and outcomes
        precarem on wic*-.1 (g1);
        prgbp on wic*-.0275 (g2);
        prgdm on wic*0 (g3);
        obgest on wic*.0175 (g4);
        bwt on wic*.005 (g5);

      !  ! I have tailored priors to fit values from earlier models
        model priors:
        i1~N(-.7,1); i2-i3~N(-1.2,1); i4~N(-.1,1); i5-i6~N(.2,1); i7~N(1,1);
        i8-i11~N(.5,1); i12-i18~N(0,1); i19~N(0,1); i20~N(-1,1);
      ! estimation of prgbp on socadv gets stuck if less informative priors
        g1-g5~N(0,1);
        j1~N(-.5,1); j3-j7~N(0,1);
        m1-m3~N(0,1); m4~N(0,1);
        m8-m9~N(0,1);
        s1-s7~N(0,1); s8-s13~N(.25,1); s14-s19~N(-.25,1); s20-s21~N(.5,1);
        s22~N(0,1); s23~N(1.5,1); s24~N(-1,1); s25-s40~N(0,1); s41~N(.4,1);
        s42-s43~N(0,1); s45-s48~N(0,1);
        b1-b19~N(0,1); c1~N(0,1);
        w30-w52~N(0,1); w62-w72~N(0,1); w76-w87~N(0,1);
    !        [meduc$1*-3] (t1); [meduc$2*-1.5](t2);
    !        [meduc$3*-.25] (t3); [meduc$4*.1] (t4); [meduc$5*1.5] (t5);
    !        [feduc$1*-3] (u1); [feduc$2*-1](u2);
    !        [feduc$3*0] (u3); [feduc$4*.5] (u4); [feduc$5*1.5] (u5);
        t1~N(-3,1); t2~N(-2,1); t3~N(-.25,1); t4~N(0,1); t5~N(1.5,1);
        t23-t24~N(1.5,1);
        u1~N(-3,1); u2~N(-2,1); u3~N(0,1); u4~N(.5,1); u5~N(1.5,1);
        v1~IG(15,7.5); v2~IG(20,20); v3~IG(12,6);
        v4~IG(20,20); v6~IG(7.5,12.5); !v5~IG(10,2.25);
        v7~IG(8,10); v8~IG(15,3);
        x1-x20~N(0,1);

      model indirect:
          socadv ind aframm; socadv ind mhisp; socadv ind othm;
          socadv ind aframf; socadv ind fhisp; socadv ind othf;
          cig0 ind aframm; cig0 ind mhisp; cig0 ind othm;
          cig0 ind aframf; cig0 ind fhisp; cig0 ind othf;
          meduc ind aframm; meduc ind mhisp; meduc ind othm;
          feduc ind aframm; feduc ind mhisp; feduc ind othm;
          meduc ind aframf; meduc ind fhisp; meduc ind othf;
          feduc ind aframf; feduc ind fhisp; feduc ind othf;
          mage ind aframm; mage ind mhisp; mage ind othm;
          mage ind aframf; mage ind fhisp; mage ind othf;
          fage ind aframm; fage ind mhisp; fage ind othm;
          fage ind aframf; fage ind fhisp; fage ind othf;
          meduc ind aframm; meduc ind mhisp; meduc ind othm;
          feduc ind aframm; feduc ind mhisp; feduc ind othm;
          meduc ind aframf; meduc ind fhisp; meduc ind othf;
          feduc ind aframf; feduc ind fhisp; feduc ind othf;
          bmi ind aframm; bmi ind mhisp; bmi ind othm;
          bmi ind aframf; bmi ind fhisp; bmi ind othf;
          mht ind aframm; mht ind mhisp; mht ind othm;
          mht ind aframf; mht ind fhisp; mht ind othf;
          payer ind aframm; payer ind mhisp; payer ind othm;
          payer ind aframf; payer ind fhisp; payer ind othf;
          wic ind aframm; wic ind mhisp; wic ind othm;
          wic ind aframf; wic ind fhisp; wic ind othf;
          precarem ind aframm; precarem ind mhisp; precarem ind othm;
          precarem ind aframf; precarem ind fhisp; precarem ind othf;
          prgbp ind aframm; prgbp ind mhisp; prgbp ind othm;
          prgbp ind aframf; prgbp ind fhisp; prgbp ind othf;
          prgdm ind aframm; prgdm ind mhisp; prgdm ind othm;
          prgdm ind aframf; prgdm ind fhisp; prgdm ind othf;
          bwt ind aframm; bwt ind mhisp; bwt ind othm;
          bwt ind aframf; bwt ind fhisp; bwt ind othf;
          obgest ind aframm; obgest ind mhisp; obgest ind othm;
          obgest ind aframf; obgest ind fhisp; obgest ind othf;

          payer ind socadv; wic ind socadv; precarem ind socadv;
          prgbp ind socadv; prgdm ind socadv; bwt ind socadv; obgest ind socadv;

          payer ind cig0; wic ind cig0; precarem ind cig0;
          prgbp ind cig0; prgdm ind cig0; bwt ind cig0; obgest ind cig0;

          payer ind mage; wic ind mage; precarem ind mage;
          prgbp ind mage; prgdm ind mage; bwt ind mage; obgest ind mage;

          payer ind fage; wic ind fage; precarem ind fage;
          prgbp ind fage; prgdm ind fage; bwt ind fage; obgest ind fage;

          payer ind meduc; wic ind meduc; precarem ind meduc;
          prgbp ind meduc; prgdm ind meduc; bwt ind meduc; obgest ind meduc;

          payer ind feduc; wic ind feduc; precarem ind feduc;
          prgbp ind feduc; prgdm ind feduc; bwt ind feduc; obgest ind feduc;

          payer ind mht; wic ind mht; precarem ind mht;
          prgbp ind mht; prgdm ind mht; bwt ind mht; obgest ind mht;

          payer ind bmi; wic ind bmi; precarem ind bmi;
          prgbp ind bmi; prgdm ind bmi; bwt ind bmi; obgest ind bmi;

          prgbp ind payer; prgdm ind payer; bwt ind payer; obgest ind payer;
          prgbp ind wic; prgdm ind wic; bwt ind wic; obgest ind wic;
          prgbp ind precarem; prgdm ind precarem; bwt ind precarem; obgest ind precarem;

          precarem via socadv aframm; precarem via socadv mhisp; precarem via socadv othm;
          precarem via socadv aframf; precarem via socadv fhisp; precarem via socadv othf;
          prgbp via socadv aframm; prgbp via socadv mhisp; prgbp via socadv othm;
          prgbp via socadv aframf; prgbp via socadv fhisp; prgbp via socadv othf;
          prgdm via socadv aframm; prgdm via socadv mhisp; prgdm via socadv othm;
          prgdm via socadv aframf; prgdm via socadv fhisp; prgdm via socadv othf;
          bwt via socadv aframm; bwt via socadv mhisp; bwt via socadv othm;
          bwt via socadv aframf; bwt via socadv fhisp; bwt via socadv othf;
          obgest via socadv aframm; obgest via socadv mhisp; obgest via socadv othm;
          obgest via socadv aframf; obgest via socadv fhisp; obgest via socadv othf;

          precarem via socadv cig0; precarem via socadv meduc; precarem via socadv feduc;
          precarem via socadv fage; precarem via socadv mht; precarem via socadv bmi;
          prgbp via socadv cig0; prgbp via socadv meduc; prgbp via socadv feduc;
          prgbp via socadv fage; prgbp via socadv mht; prgbp via socadv bmi;
          prgdm via socadv cig0; prgdm via socadv meduc; prgdm via socadv feduc;
          prgdm via socadv fage; prgdm via socadv mht; prgdm via socadv bmi;
          obgest via socadv cig0; obgest via socadv meduc; obgest via socadv feduc;
          obgest via socadv fage; obgest via socadv mht; obgest via socadv bmi;
          bwt via socadv cig0; bwt via socadv meduc; bwt via socadv feduc;
          bwt via socadv fage; bwt via socadv mht; bwt via socadv bmi;

        OUTPUT: Tech1 CINT(hpd) cross(count) stdyx;


*** WARNING in MODEL INDIRECT command
  There is an indirect effect involving a path between the following
  variables, but no indirect or direct path exists in the model.
  Indirect effect:  MEDUC IND AFRAMF
*** WARNING in MODEL INDIRECT command
  There is an indirect effect involving a path between the following
  variables, but no indirect or direct path exists in the model.
  Indirect effect:  MEDUC IND FHISP
*** WARNING in MODEL INDIRECT command
  There is an indirect effect involving a path between the following
  variables, but no indirect or direct path exists in the model.
  Indirect effect:  MEDUC IND OTHF
*** WARNING in MODEL INDIRECT command
  There is an indirect effect involving a path between the following
  variables, but no indirect or direct path exists in the model.
  Indirect effect:  MEDUC IND AFRAMF
*** WARNING in MODEL INDIRECT command
  There is an indirect effect involving a path between the following
  variables, but no indirect or direct path exists in the model.
  Indirect effect:  MEDUC IND FHISP
*** WARNING in MODEL INDIRECT command
  There is an indirect effect involving a path between the following
  variables, but no indirect or direct path exists in the model.
  Indirect effect:  MEDUC IND OTHF
*** WARNING in MODEL INDIRECT command
  There is an indirect effect involving a path between the following
  variables, but no indirect or direct path exists in the model.
  Indirect effect:  FEDUC IND AFRAMM
*** WARNING in MODEL INDIRECT command
  There is an indirect effect involving a path between the following
  variables, but no indirect or direct path exists in the model.
  Indirect effect:  FEDUC IND MHISP
*** WARNING in MODEL INDIRECT command
  There is an indirect effect involving a path between the following
  variables, but no indirect or direct path exists in the model.
  Indirect effect:  FEDUC IND OTHM
*** WARNING in MODEL INDIRECT command
  There is an indirect effect involving a path between the following
  variables, but no indirect or direct path exists in the model.
  Indirect effect:  FEDUC IND AFRAMM
*** WARNING in MODEL INDIRECT command
  There is an indirect effect involving a path between the following
  variables, but no indirect or direct path exists in the model.
  Indirect effect:  FEDUC IND MHISP
*** WARNING in MODEL INDIRECT command
  There is an indirect effect involving a path between the following
  variables, but no indirect or direct path exists in the model.
  Indirect effect:  FEDUC IND OTHM
*** WARNING in MODEL INDIRECT command
  There is an indirect effect involving a path between the following
  variables, but no indirect or direct path exists in the model.
  Indirect effect:  MAGE IND AFRAMF
*** WARNING in MODEL INDIRECT command
  There is an indirect effect involving a path between the following
  variables, but no indirect or direct path exists in the model.
  Indirect effect:  MAGE IND FHISP
*** WARNING in MODEL INDIRECT command
  There is an indirect effect involving a path between the following
  variables, but no indirect or direct path exists in the model.
  Indirect effect:  MAGE IND OTHF
*** WARNING in MODEL INDIRECT command
  There is an indirect effect involving a path between the following
  variables, but no indirect or direct path exists in the model.
  Indirect effect:  FAGE IND AFRAMM
*** WARNING in MODEL INDIRECT command
  There is an indirect effect involving a path between the following
  variables, but no indirect or direct path exists in the model.
  Indirect effect:  FAGE IND MHISP
*** WARNING in MODEL INDIRECT command
  There is an indirect effect involving a path between the following
  variables, but no indirect or direct path exists in the model.
  Indirect effect:  FAGE IND OTHM
*** WARNING in MODEL INDIRECT command
  There is an indirect effect involving a path between the following
  variables, but no indirect or direct path exists in the model.
  Indirect effect:  BMI IND AFRAMF
*** WARNING in MODEL INDIRECT command
  There is an indirect effect involving a path between the following
  variables, but no indirect or direct path exists in the model.
  Indirect effect:  BMI IND FHISP
*** WARNING in MODEL INDIRECT command
  There is an indirect effect involving a path between the following
  variables, but no indirect or direct path exists in the model.
  Indirect effect:  BMI IND OTHF
*** WARNING in MODEL INDIRECT command
  There is an indirect effect involving a path between the following
  variables, but no indirect or direct path exists in the model.
  Indirect effect:  MHT IND AFRAMF
*** WARNING in MODEL INDIRECT command
  There is an indirect effect involving a path between the following
  variables, but no indirect or direct path exists in the model.
  Indirect effect:  MHT IND FHISP
*** WARNING in MODEL INDIRECT command
  There is an indirect effect involving a path between the following
  variables, but no indirect or direct path exists in the model.
  Indirect effect:  MHT IND OTHF
*** WARNING in MODEL INDIRECT command
  There is an indirect effect involving a path between the following
  variables, but no indirect or direct path exists in the model.
  Indirect effect:  PAYER IND CIG0
*** WARNING in MODEL INDIRECT command
  There is an indirect effect involving a path between the following
  variables, but no indirect or direct path exists in the model.
  Indirect effect:  PAYER IND MAGE
*** WARNING in MODEL INDIRECT command
  There is an indirect effect involving a path between the following
  variables, but no indirect or direct path exists in the model.
  Indirect effect:  PAYER IND MEDUC
*** WARNING in MODEL INDIRECT command
  There is an indirect effect involving a path between the following
  variables, but no indirect or direct path exists in the model.
  Indirect effect:  PAYER IND MHT
*** WARNING in MODEL INDIRECT command
  There is an indirect effect involving a path between the following
  variables, but no indirect or direct path exists in the model.
  Indirect effect:  PAYER IND BMI
*** WARNING in MODEL INDIRECT command
  There is an indirect effect involving a path between the following
  variables, but no indirect or direct path exists in the model.
  Indirect effect:  WIC IND CIG0
*** WARNING in MODEL INDIRECT command
  There is an indirect effect involving a path between the following
  variables, but no indirect or direct path exists in the model.
  Indirect effect:  WIC IND FAGE
*** WARNING in MODEL INDIRECT command
  There is an indirect effect involving a path between the following
  variables, but no indirect or direct path exists in the model.
  Indirect effect:  WIC IND FEDUC
*** WARNING in MODEL INDIRECT command
  There is an indirect effect involving a path between the following
  variables, but no indirect or direct path exists in the model.
  Indirect effect:  WIC IND MHT
*** WARNING in MODEL INDIRECT command
  There is an indirect effect involving a path between the following
  variables, but no indirect or direct path exists in the model.
  Indirect effect:  WIC IND BMI
*** WARNING in MODEL INDIRECT command
  There is an indirect effect involving a path between the following
  variables, but no indirect or direct path exists in the model.
  Indirect effect:  PRECAREM IND FAGE
*** WARNING in MODEL INDIRECT command
  There is an indirect effect involving a path between the following
  variables, but no indirect or direct path exists in the model.
  Indirect effect:  PRECAREM IND FEDUC
*** WARNING in MODEL INDIRECT command
  There is an indirect effect involving a path between the following
  variables, but no indirect or direct path exists in the model.
  Indirect effect:  PRECAREM IND MHT
*** WARNING in MODEL INDIRECT command
  There is an indirect effect involving a path between the following
  variables, but no indirect or direct path exists in the model.
  Indirect effect:  PRGBP IND FEDUC
*** WARNING in MODEL INDIRECT command
  There is an indirect effect involving a path between the following
  variables, but no indirect or direct path exists in the model.
  Indirect effect:  PRGBP IND PRECAREM
*** WARNING in MODEL INDIRECT command
  There is an indirect effect involving a path between the following
  variables, but no indirect or direct path exists in the model.
  Indirect effect:  PRGDM IND FEDUC
*** WARNING in MODEL INDIRECT command
  There is an indirect effect involving a path between the following
  variables, but no indirect or direct path exists in the model.
  Indirect effect:  PRGDM IND PRECAREM
*** WARNING in MODEL INDIRECT command
  There is an indirect effect involving a path between the following
  variables, but no indirect or direct path exists in the model.
  Indirect effect:  BWT IND FEDUC
*** WARNING in MODEL INDIRECT command
  There is an indirect effect involving a path between the following
  variables, but no indirect or direct path exists in the model.
  Indirect effect:  OBGEST IND FEDUC
  43 WARNING(S) FOUND IN THE INPUT INSTRUCTIONS


Bayes realistic analysis

SUMMARY OF ANALYSIS

Number of groups                                                 1
Number of observations                                      762786

Number of dependent variables                                   14
Number of independent variables                                  7
Number of continuous latent variables                            1

Observed dependent variables

  Continuous
   FAGE        MAGE        MHT         BMI         PRECAREM    OBGEST
   BWT

  Binary and ordered categorical (ordinal)
   FEDUC       PAYER       MEDUC       CIG0        WIC         PRGBP
   PRGDM

Observed independent variables
   AFRAMF      FHISP       OTHF        AFRAMM      MHISP       OTHM
   SEXINF

Observed auxiliary variables
   X

Continuous latent variables
   SOCADV

Treatment of predictor variables                            Latent


Estimator                                                    BAYES
Specifications for Bayesian Estimation
  Point estimate                                            MEDIAN
  Number of Markov chain Monte Carlo (MCMC) chains               3
  Random seed for the first chain                         19321215
  Starting value information                           UNPERTURBED
  Algorithm used for Markov chain Monte Carlo            GIBBS(RW)
  Convergence criterion                                  0.500D-02
  Maximum number of iterations                              500000
  K-th iteration used for thinning                               1
Link                                                        PROBIT

Input data file(s)
  /home/jonathan/Desktop/natality/chlm first singletons 210724.dat
Input data format  FREE


SUMMARY OF DATA


COVARIANCE COVERAGE OF DATA

Minimum covariance coverage value   0.100

     Number of missing data patterns             1


     PROPORTION OF DATA PRESENT


           Covariance Coverage
              FEDUC         PAYER         MEDUC         CIG0          WIC
              ________      ________      ________      ________      ________
 FEDUC          1.000
 PAYER          1.000         1.000
 MEDUC          1.000         1.000         1.000
 CIG0           1.000         1.000         1.000         1.000
 WIC            1.000         1.000         1.000         1.000         1.000
 PRGBP          1.000         1.000         1.000         1.000         1.000
 PRGDM          1.000         1.000         1.000         1.000         1.000
 FAGE           1.000         1.000         1.000         1.000         1.000
 MAGE           1.000         1.000         1.000         1.000         1.000
 MHT            1.000         1.000         1.000         1.000         1.000
 BMI            1.000         1.000         1.000         1.000         1.000
 PRECAREM       1.000         1.000         1.000         1.000         1.000
 OBGEST         1.000         1.000         1.000         1.000         1.000
 BWT            1.000         1.000         1.000         1.000         1.000
 AFRAMF         1.000         1.000         1.000         1.000         1.000
 FHISP          1.000         1.000         1.000         1.000         1.000
 OTHF           1.000         1.000         1.000         1.000         1.000
 AFRAMM         1.000         1.000         1.000         1.000         1.000
 MHISP          1.000         1.000         1.000         1.000         1.000
 OTHM           1.000         1.000         1.000         1.000         1.000
 SEXINF         1.000         1.000         1.000         1.000         1.000


           Covariance Coverage
              PRGBP         PRGDM         FAGE          MAGE          MHT
              ________      ________      ________      ________      ________
 PRGBP          1.000
 PRGDM          1.000         1.000
 FAGE           1.000         1.000         1.000
 MAGE           1.000         1.000         1.000         1.000
 MHT            1.000         1.000         1.000         1.000         1.000
 BMI            1.000         1.000         1.000         1.000         1.000
 PRECAREM       1.000         1.000         1.000         1.000         1.000
 OBGEST         1.000         1.000         1.000         1.000         1.000
 BWT            1.000         1.000         1.000         1.000         1.000
 AFRAMF         1.000         1.000         1.000         1.000         1.000
 FHISP          1.000         1.000         1.000         1.000         1.000
 OTHF           1.000         1.000         1.000         1.000         1.000
 AFRAMM         1.000         1.000         1.000         1.000         1.000
 MHISP          1.000         1.000         1.000         1.000         1.000
 OTHM           1.000         1.000         1.000         1.000         1.000
 SEXINF         1.000         1.000         1.000         1.000         1.000


           Covariance Coverage
              BMI           PRECAREM      OBGEST        BWT           AFRAMF
              ________      ________      ________      ________      ________
 BMI            1.000
 PRECAREM       1.000         1.000
 OBGEST         1.000         1.000         1.000
 BWT            1.000         1.000         1.000         1.000
 AFRAMF         1.000         1.000         1.000         1.000         1.000
 FHISP          1.000         1.000         1.000         1.000         1.000
 OTHF           1.000         1.000         1.000         1.000         1.000
 AFRAMM         1.000         1.000         1.000         1.000         1.000
 MHISP          1.000         1.000         1.000         1.000         1.000
 OTHM           1.000         1.000         1.000         1.000         1.000
 SEXINF         1.000         1.000         1.000         1.000         1.000


           Covariance Coverage
              FHISP         OTHF          AFRAMM        MHISP         OTHM
              ________      ________      ________      ________      ________
 FHISP          1.000
 OTHF           1.000         1.000
 AFRAMM         1.000         1.000         1.000
 MHISP          1.000         1.000         1.000         1.000
 OTHM           1.000         1.000         1.000         1.000         1.000
 SEXINF         1.000         1.000         1.000         1.000         1.000


           Covariance Coverage
              SEXINF
              ________
 SEXINF         1.000


UNIVARIATE PROPORTIONS AND COUNTS FOR CATEGORICAL VARIABLES

    FEDUC
      Category 1    0.080        60933.000
      Category 2    0.278       211991.000
      Category 3    0.186       141532.000
      Category 4    0.074        56146.000
      Category 5    0.341       259779.000
      Category 6    0.042        32405.000
    PAYER
      Category 1    0.322       245598.000
      Category 2    0.678       517188.000
    MEDUC
      Category 1    0.064        48818.000
      Category 2    0.213       162403.000
      Category 3    0.179       136354.000
      Category 4    0.082        62334.000
      Category 5    0.420       320620.000
      Category 6    0.042        32257.000
    CIG0
      Category 1    0.951       725523.000
      Category 2    0.049        37263.000
    WIC
      Category 1    0.740       564600.000
      Category 2    0.260       198186.000
    PRGBP
      Category 1    0.911       695083.000
      Category 2    0.089        67703.000
    PRGDM
      Category 1    0.945       721009.000
      Category 2    0.055        41777.000


CROSSTABS FOR CATEGORICAL VARIABLES

FEDUC AND PAYER

             PAYER           0        1    Total
FEDUC     0  Count       43888    17045    60933
          1  Count      112868    99123   211991
          2  Count       50315    91217   141532
          3  Count       12799    43347    56146
          4  Count       24201   235578   259779
          5  Count        1527    30878    32405
Total        Count      245598   517188   762786

FEDUC AND MEDUC

             MEDUC           0        1        2        3        4        5    Total
FEDUC     0  Count       26578    21210     8290     2042     2738       75    60933
          1  Count       16742   101685    44582    17269    30725      988   211991
          2  Count        3757    23435    54921    15594    42068     1757   141532
          3  Count         738     6873    10644    12332    24480     1079    56146
          4  Count         957     8837    17143    14389   201840    16613   259779
          5  Count          46      363      774      708    18769    11745    32405
Total        Count       48818   162403   136354    62334   320620    32257   762786

PAYER AND MEDUC

             MEDUC           0        1        2        3        4        5    Total
PAYER     0  Count       37600    99561    59864    16796    30401     1376   245598
          1  Count       11218    62842    76490    45538   290219    30881   517188
Total        Count       48818   162403   136354    62334   320620    32257   762786

FEDUC AND CIG0

             CIG0            0        1    Total
FEDUC     0  Count       54295     6638    60933
          1  Count      193262    18729   211991
          2  Count      134097     7435   141532
          3  Count       54203     1943    56146
          4  Count      257369     2410   259779
          5  Count       32297      108    32405
Total        Count      725523    37263   762786

PAYER AND CIG0

             CIG0            0        1    Total
PAYER     0  Count      223177    22421   245598
          1  Count      502346    14842   517188
Total        Count      725523    37263   762786

MEDUC AND CIG0

             CIG0            0        1    Total
MEDUC     0  Count       42710     6108    48818
          1  Count      146459    15944   162403
          2  Count      127259     9095   136354
          3  Count       59859     2475    62334
          4  Count      317086     3534   320620
          5  Count       32150      107    32257
Total        Count      725523    37263   762786

FEDUC AND WIC

             WIC             0        1    Total
FEDUC     0  Count       22394    38539    60933
          1  Count      116169    95822   211991
          2  Count      102372    39160   141532
          3  Count       46820     9326    56146
          4  Count      245309    14470   259779
          5  Count       31536      869    32405
Total        Count      564600   198186   762786

PAYER AND WIC

             WIC             0        1    Total
PAYER     0  Count       93243   152355   245598
          1  Count      471357    45831   517188
Total        Count      564600   198186   762786

MEDUC AND WIC

             WIC             0        1    Total
MEDUC     0  Count       16929    31889    48818
          1  Count       77985    84418   162403
          2  Count       87012    49342   136354
          3  Count       49439    12895    62334
          4  Count      301685    18935   320620
          5  Count       31550      707    32257
Total        Count      564600   198186   762786

CIG0 AND WIC

             WIC             0        1    Total
CIG0      0  Count      546528   178995   725523
          1  Count       18072    19191    37263
Total        Count      564600   198186   762786

FEDUC AND PRGBP

             PRGBP           0        1    Total
FEDUC     0  Count       55689     5244    60933
          1  Count      191136    20855   211991
          2  Count      127703    13829   141532
          3  Count       50563     5583    56146
          4  Count      239689    20090   259779
          5  Count       30303     2102    32405
Total        Count      695083    67703   762786

PAYER AND PRGBP

             PRGBP           0        1    Total
PAYER     0  Count      224153    21445   245598
          1  Count      470930    46258   517188
Total        Count      695083    67703   762786

MEDUC AND PRGBP

             PRGBP           0        1    Total
MEDUC     0  Count       44912     3906    48818
          1  Count      147302    15101   162403
          2  Count      123158    13196   136354
          3  Count       55788     6546    62334
          4  Count      294053    26567   320620
          5  Count       29870     2387    32257
Total        Count      695083    67703   762786

CIG0 AND PRGBP

             PRGBP           0        1    Total
CIG0      0  Count      661688    63835   725523
          1  Count       33395     3868    37263
Total        Count      695083    67703   762786

WIC AND PRGBP

             PRGBP           0        1    Total
WIC       0  Count      514359    50241   564600
          1  Count      180724    17462   198186
Total        Count      695083    67703   762786

FEDUC AND PRGDM

             PRGDM           0        1    Total
FEDUC     0  Count       58228     2705    60933
          1  Count      201279    10712   211991
          2  Count      133957     7575   141532
          3  Count       52697     3449    56146
          4  Count      244275    15504   259779
          5  Count       30573     1832    32405
Total        Count      721009    41777   762786

PAYER AND PRGDM

             PRGDM           0        1    Total
PAYER     0  Count      234035    11563   245598
          1  Count      486974    30214   517188
Total        Count      721009    41777   762786

MEDUC AND PRGDM

             PRGDM           0        1    Total
MEDUC     0  Count       46911     1907    48818
          1  Count      154790     7613   162403
          2  Count      129160     7194   136354
          3  Count       58442     3892    62334
          4  Count      301282    19338   320620
          5  Count       30424     1833    32257
Total        Count      721009    41777   762786

CIG0 AND PRGDM

             PRGDM           0        1    Total
CIG0      0  Count      685978    39545   725523
          1  Count       35031     2232    37263
Total        Count      721009    41777   762786

WIC AND PRGDM

             PRGDM           0        1    Total
WIC       0  Count      532117    32483   564600
          1  Count      188892     9294   198186
Total        Count      721009    41777   762786

PRGBP AND PRGDM

             PRGDM           0        1    Total
PRGBP     0  Count      658838    36245   695083
          1  Count       62171     5532    67703
Total        Count      721009    41777   762786


UNIVARIATE SAMPLE STATISTICS


     UNIVARIATE HIGHER-ORDER MOMENT DESCRIPTIVE STATISTICS

         Variable/         Mean/     Skewness/   Minimum/ % with                Percentiles
        Sample Size      Variance    Kurtosis    Maximum  Min/Max      20%/60%    40%/80%    Median

     FAGE                 -0.096       0.532      -3.000    0.05%      -1.200     -0.400     -0.200
          762786.000       1.687       0.567       5.800    0.02%       0.200      1.000
     MAGE                  0.449       0.165      -2.000    0.15%      -0.600      0.200      0.400
          762786.000       1.218      -0.563       4.000    0.04%       0.800      1.400
     MHT                  -0.175       0.195      -2.276    0.11%      -0.752     -0.498     -0.244
          762786.000       0.479      -0.051       2.296    0.06%       0.010      0.518
     BMI                   0.101       0.742      -1.680    0.11%      -0.780     -0.340     -0.120
          762786.000       1.025      -0.077       2.980    0.15%       0.160      0.960
     PRECAREM             -0.209       1.837      -2.000    5.56%      -1.000     -1.000     -1.000
          762786.000       1.678       4.070       5.000    1.39%       0.000      0.000
     OBGEST               -0.026      -0.658      -4.000    1.39%      -1.000      0.000      0.000
          762786.000       1.654       0.435       3.000    0.33%       0.000      1.000
     BWT                  -0.195      -0.043      -2.485    0.00%      -0.570     -0.301     -0.195
          762786.000       0.213       0.338       1.500    0.00%      -0.085      0.185
     AFRAMF                0.131       2.182       0.000   86.15%       0.000      0.000      0.000
          762786.000       0.111       2.826       1.000   12.49%       0.000      0.000
     FHISP                 0.174       1.722       0.000   82.62%       0.000      0.000      0.000
          762786.000       0.144       0.965       1.000   17.38%       0.000      0.000
     OTHF                  0.103       2.612       0.000   88.90%       0.000      0.000      0.000
          762786.000       0.089       4.936       1.000    9.55%       0.000      0.000
     AFRAMM                0.112       2.468       0.000   88.17%       0.000      0.000      0.000
          762786.000       0.096       4.178       1.000   10.52%       0.000      0.000
     MHISP                 0.189       1.588       0.000   81.09%       0.000      0.000      0.000
          762786.000       0.153       0.522       1.000   18.91%       0.000      0.000
     OTHM                  0.112       2.457       0.000   87.97%       0.000      0.000      0.000
          762786.000       0.096       4.135       1.000   10.47%       0.000      0.000
     SEXINF                0.512      -0.049       0.000   48.79%       0.000      0.000      1.000
          762786.000       0.250      -1.998       1.000   51.21%       1.000      1.000


THE MODEL ESTIMATION TERMINATED NORMALLY

     USE THE FBITERATIONS OPTION TO INCREASE THE NUMBER OF ITERATIONS BY A FACTOR
     OF AT LEAST TWO TO CHECK CONVERGENCE AND THAT THE PSR VALUE DOES NOT INCREASE.


MODEL FIT INFORMATION

Number of Free Parameters                             185

Bayesian Posterior Predictive Checking using Chi-Square

          95% Confidence Interval for the Difference Between
          the Observed and the Replicated Chi-Square Values

                               3951.781          4216.986

          Posterior Predictive P-Value              0.000


MODEL RESULTS

                                Posterior  One-Tailed         95% C.I.
                    Estimate       S.D.      P-Value   Lower 2.5%  Upper 2.5%  Significance

 SOCADV   BY
    FAGE               0.663       0.002      0.000       0.659       0.667      *
    FEDUC              1.114       0.009      0.000       1.097       1.131      *
    MEDUC              1.321       0.011      0.000       1.299       1.341      *
    MHT                0.114       0.001      0.000       0.112       0.115      *
    CIG0              -0.564       0.005      0.000      -0.574      -0.555      *
    BMI               -0.508       0.012      0.000      -0.532      -0.484      *

 SOCADV     ON
    AFRAMM            -0.216       0.008      0.000      -0.231      -0.200      *
    MHISP             -0.379       0.005      0.000      -0.390      -0.369      *
    AFRAMF            -0.662       0.007      0.000      -0.675      -0.647      *
    FHISP             -0.555       0.006      0.000      -0.566      -0.544      *
    OTHM               0.518       0.008      0.000       0.503       0.533      *
    OTHF               0.017       0.007      0.010       0.002       0.031      *

 WIC        ON
    SOCADV            -0.977       0.024      0.000      -1.020      -0.927      *

 PAYER      ON
    SOCADV             1.151       0.018      0.000       1.119       1.188      *

 MAGE       ON
    SOCADV             0.706       0.002      0.000       0.702       0.710      *

 PRGBP      ON
    SOCADV            -0.161       0.017      0.000      -0.196      -0.130      *

 PRGDM      ON
    SOCADV            -0.039       0.020      0.023      -0.076       0.001

 OBGEST     ON
    SOCADV             0.105       0.013      0.000       0.080       0.131      *

 BWT        ON
    SOCADV             0.029       0.004      0.000       0.021       0.037      *

 PRECAREM   ON
    SOCADV            -0.023       0.011      0.020      -0.045      -0.001      *

 FAGE       ON
    AFRAMF             0.058       0.004      0.000       0.049       0.066      *
    OTHF               0.118       0.004      0.000       0.110       0.127      *
    FHISP              0.010       0.004      0.003       0.003       0.017      *

 FEDUC      ON
    FAGE               0.008       0.003      0.012       0.002       0.014      *
    AFRAMF             0.104       0.008      0.000       0.090       0.120      *
    FHISP             -0.176       0.006      0.000      -0.188      -0.164      *
    OTHF               0.138       0.007      0.000       0.124       0.151      *

 WIC        ON
    AFRAMF             0.219       0.010      0.000       0.200       0.238      *
    FHISP              0.197       0.007      0.000       0.183       0.211      *
    OTHF               0.242       0.012      0.000       0.219       0.265      *
    AFRAMM             0.353       0.010      0.000       0.333       0.373      *
    MHISP              0.212       0.007      0.000       0.198       0.226      *
    OTHM               0.346       0.014      0.000       0.319       0.372      *
    MEDUC              0.027       0.008      0.000       0.010       0.042      *
    MAGE              -0.082       0.005      0.000      -0.093      -0.072      *

 PAYER      ON
    AFRAMF            -0.151       0.011      0.000      -0.171      -0.129      *
    FHISP             -0.111       0.008      0.000      -0.126      -0.096      *
    OTHF              -0.168       0.011      0.000      -0.190      -0.146      *
    AFRAMM            -0.348       0.011      0.000      -0.370      -0.326      *
    MHISP             -0.185       0.007      0.000      -0.199      -0.171      *
    OTHM              -0.473       0.012      0.000      -0.496      -0.450      *
    FAGE              -0.003       0.003      0.208      -0.010       0.004
    FEDUC             -0.065       0.007      0.000      -0.080      -0.052      *

 MAGE       ON
    AFRAMM            -0.002       0.004      0.327      -0.011       0.006
    MHISP              0.034       0.003      0.000       0.028       0.041      *
    OTHM              -0.008       0.004      0.019      -0.016      -0.001      *
    CIG0               0.010       0.002      0.000       0.006       0.015      *

 PRGBP      ON
    PAYER              0.030       0.005      0.000       0.020       0.039      *
    MAGE               0.045       0.004      0.000       0.037       0.054      *
    MEDUC              0.027       0.005      0.000       0.018       0.036      *
    MHT                0.029       0.003      0.000       0.023       0.035      *
    BMI                0.189       0.003      0.000       0.184       0.195      *
    SEXINF             0.027       0.004      0.000       0.019       0.035      *
    AFRAMM             0.056       0.012      0.000       0.033       0.079      *
    MHISP             -0.125       0.008      0.000      -0.141      -0.109      *
    OTHM              -0.053       0.012      0.000      -0.076      -0.030      *
    CIG0               0.008       0.005      0.048      -0.001       0.018
    FAGE              -0.018       0.003      0.000      -0.024      -0.013      *
    AFRAMF            -0.094       0.011      0.000      -0.115      -0.073      *
    FHISP             -0.071       0.008      0.000      -0.087      -0.055      *
    OTHF              -0.150       0.012      0.000      -0.174      -0.128      *
    WIC               -0.028       0.005      0.000      -0.038      -0.019      *

 PRGDM      ON
    PAYER              0.006       0.006      0.146      -0.005       0.017
    MEDUC             -0.001       0.006      0.446      -0.011       0.010
    BMI                0.199       0.004      0.000       0.192       0.206      *
    MAGE               0.170       0.005      0.000       0.161       0.180      *
    OTHM               0.390       0.012      0.000       0.366       0.413      *
    AFRAMM            -0.009       0.015      0.280      -0.039       0.020
    MHISP              0.025       0.010      0.007       0.005       0.044      *
    MHT               -0.111       0.004      0.000      -0.118      -0.103      *
    SEXINF             0.017       0.005      0.000       0.008       0.027      *
    CIG0               0.050       0.006      0.000       0.038       0.061      *
    FAGE               0.013       0.003      0.000       0.007       0.019      *
    AFRAMF            -0.111       0.014      0.000      -0.139      -0.085      *
    FHISP             -0.035       0.010      0.000      -0.054      -0.015      *
    OTHF               0.107       0.012      0.000       0.085       0.130      *
    WIC                0.006       0.006      0.166      -0.006       0.017

 OBGEST     ON
    PRECAREM           0.048       0.001      0.000       0.046       0.051      *
    PAYER             -0.015       0.004      0.000      -0.022      -0.007      *
    MHT                0.064       0.002      0.000       0.059       0.069      *
    MAGE               0.005       0.003      0.074      -0.002       0.012
    BMI                0.100       0.002      0.000       0.095       0.104      *
    MEDUC             -0.014       0.004      0.000      -0.021      -0.007      *
    CIG0              -0.002       0.004      0.315      -0.009       0.006
    AFRAMM            -0.086       0.009      0.000      -0.104      -0.069      *
    MHISP             -0.045       0.006      0.000      -0.058      -0.033      *
    OTHM              -0.134       0.009      0.000      -0.151      -0.117      *
    PRGBP             -0.393       0.002      0.000      -0.397      -0.388      *
    PRGDM             -0.176       0.003      0.000      -0.183      -0.170      *
    SEXINF            -0.048       0.003      0.000      -0.054      -0.042      *
    FAGE              -0.001       0.002      0.354      -0.005       0.003
    AFRAMF            -0.103       0.008      0.000      -0.120      -0.087      *
    FHISP             -0.054       0.006      0.000      -0.067      -0.042      *
    OTHF              -0.030       0.009      0.000      -0.047      -0.013      *
    WIC                0.010       0.004      0.003       0.003       0.018      *

 BWT        ON
    PRECAREM          -0.001       0.000      0.103      -0.001       0.000
    PAYER              0.000       0.001      0.467      -0.002       0.003
    AFRAMM            -0.147       0.003      0.000      -0.153      -0.141      *
    MHISP             -0.004       0.002      0.023      -0.008       0.000      *
    OTHM              -0.039       0.003      0.000      -0.045      -0.033      *
    CIG0              -0.028       0.001      0.000      -0.031      -0.026      *
    MAGE              -0.015       0.001      0.000      -0.017      -0.013      *
    BMI                0.071       0.001      0.000       0.070       0.073      *
    MEDUC             -0.007       0.001      0.000      -0.010      -0.005      *
    PRGBP             -0.083       0.001      0.000      -0.084      -0.081      *
    PRGDM             -0.005       0.001      0.000      -0.008      -0.003      *
    MHT                0.129       0.001      0.000       0.127       0.131      *
    SEXINF             0.115       0.001      0.000       0.113       0.117      *
    FAGE              -0.005       0.001      0.000      -0.007      -0.004      *
    AFRAMF            -0.062       0.003      0.000      -0.067      -0.056      *
    FHISP             -0.052       0.002      0.000      -0.056      -0.048      *
    OTHF              -0.122       0.003      0.000      -0.127      -0.116      *
    WIC                0.004       0.001      0.002       0.001       0.006      *

 PRECAREM   ON
    AFRAMF             0.085       0.008      0.000       0.070       0.099      *
    AFRAMM             0.152       0.008      0.000       0.136       0.169      *
    FHISP              0.038       0.006      0.000       0.027       0.050      *
    MHISP              0.057       0.006      0.000       0.045       0.068      *
    OTHF               0.066       0.008      0.000       0.051       0.082      *
    OTHM               0.105       0.008      0.000       0.090       0.121      *
    MAGE              -0.039       0.003      0.000      -0.045      -0.034      *
    MEDUC             -0.042       0.003      0.000      -0.048      -0.036      *
    PAYER             -0.108       0.003      0.000      -0.115      -0.102      *
    CIG0               0.027       0.003      0.000       0.020       0.033      *
    BMI               -0.024       0.002      0.000      -0.028      -0.020      *
    WIC               -0.056       0.003      0.000      -0.062      -0.050      *

 CIG0       ON
    AFRAMM            -0.657       0.015      0.000      -0.687      -0.626      *
    MHISP             -0.695       0.012      0.000      -0.719      -0.672      *
    OTHM              -0.330       0.018      0.000      -0.365      -0.293      *
    AFRAMF            -0.218       0.013      0.000      -0.244      -0.192      *
    FHISP             -0.479       0.012      0.000      -0.502      -0.455      *
    OTHF              -0.242       0.018      0.000      -0.279      -0.208      *

 MHT        ON
    AFRAMM             0.000       0.003      0.448      -0.005       0.005
    MHISP             -0.329       0.002      0.000      -0.333      -0.325      *
    OTHM              -0.481       0.003      0.000      -0.486      -0.476      *

 MEDUC      ON
    AFRAMM             0.037       0.009      0.000       0.018       0.055      *
    MHISP             -0.183       0.007      0.000      -0.198      -0.168      *
    OTHM              -0.226       0.009      0.000      -0.243      -0.209      *
    CIG0              -0.088       0.005      0.000      -0.098      -0.078      *

 BMI        ON
    MEDUC              0.127       0.004      0.000       0.118       0.136      *
    MAGE               0.215       0.003      0.000       0.209       0.221      *
    AFRAMM             0.028       0.006      0.000       0.016       0.040      *
    MHISP             -0.016       0.005      0.001      -0.026      -0.006      *
    OTHM              -0.273       0.005      0.000      -0.283      -0.262      *
    CIG0              -0.014       0.003      0.000      -0.020      -0.008      *

 PAYER    WITH
    WIC               -0.466       0.003      0.000      -0.473      -0.460      *
    BMI                0.161       0.003      0.000       0.155       0.166      *
    CIG0              -0.088       0.005      0.000      -0.097      -0.078      *

 FAGE     WITH
    MAGE               0.557       0.002      0.000       0.553       0.560      *

 FEDUC    WITH
    MEDUC              0.258       0.003      0.000       0.252       0.264      *

 WIC      WITH
    BMI               -0.077       0.005      0.000      -0.087      -0.067      *
    CIG0               0.125       0.005      0.000       0.115       0.136      *

 PRGBP    WITH
    PRECAREM          -0.013       0.003      0.000      -0.018      -0.008      *
    PRGDM              0.084       0.004      0.000       0.077       0.092      *

 PRGDM    WITH
    PRECAREM          -0.002       0.003      0.220      -0.009       0.003

 MEDUC    WITH
    MAGE               0.081       0.002      0.000       0.076       0.085      *

 OBGEST   WITH
    BWT                0.239       0.001      0.000       0.237       0.240      *

 Intercepts
    FAGE               0.028       0.002      0.000       0.024       0.032      *
    MAGE               0.601       0.002      0.000       0.598       0.604      *
    MHT               -0.034       0.001      0.000      -0.036      -0.032      *
    BMI               -0.038       0.003      0.000      -0.043      -0.033      *
    PRECAREM          -0.290       0.002      0.000      -0.295      -0.285      *
    OBGEST             0.098       0.003      0.000       0.092       0.104      *
    BWT               -0.186       0.001      0.000      -0.188      -0.184      *
    SOCADV             0.000       0.000      1.000       0.000       0.000

 Thresholds
    FEDUC$1           -2.506       0.009      0.000      -2.524      -2.487      *
    FEDUC$2           -0.865       0.004      0.000      -0.874      -0.857      *
    FEDUC$3           -0.072       0.003      0.000      -0.077      -0.067      *
    FEDUC$4            0.255       0.003      0.000       0.250       0.261      *
    FEDUC$5            2.478       0.009      0.000       2.461       2.497      *
    PAYER$1           -1.170       0.006      0.000      -1.182      -1.159      *
    MEDUC$1           -3.085       0.014      0.000      -3.111      -3.056      *
    MEDUC$2           -1.452       0.007      0.000      -1.465      -1.438      *
    MEDUC$3           -0.531       0.004      0.000      -0.539      -0.524      *
    MEDUC$4           -0.120       0.003      0.000      -0.126      -0.114      *
    MEDUC$5            2.707       0.012      0.000       2.681       2.729      *
    CIG0$1             1.724       0.005      0.000       1.715       1.734      *
    WIC$1              1.397       0.010      0.000       1.375       1.415      *
    PRGBP$1            1.384       0.005      0.000       1.375       1.393      *
    PRGDM$1            1.842       0.005      0.000       1.831       1.853      *

 Residual Variances
    FAGE               1.149       0.003      0.000       1.143       1.154      *
    MAGE               0.625       0.002      0.000       0.622       0.628      *
    MHT                0.430       0.001      0.000       0.428       0.431      *
    BMI                0.920       0.003      0.000       0.913       0.926      *
    PRECAREM           1.612       0.003      0.000       1.607       1.618      *
    OBGEST             1.436       0.003      0.000       1.431       1.442      *
    BWT                0.187       0.000      0.000       0.186       0.187      *
    SOCADV             1.000       0.000      0.000       1.000       1.000


STANDARDIZED MODEL RESULTS


STDYX Standardization

                                Posterior  One-Tailed         95% C.I.
                    Estimate       S.D.      P-Value   Lower 2.5%  Upper 2.5%  Significance
 SOCADV   BY
    FAGE               0.563       0.002      0.000       0.560       0.566      *
    FEDUC              0.765       0.004      0.000       0.759       0.772      *
    MEDUC              0.806       0.003      0.000       0.800       0.812      *
    MHT                0.181       0.001      0.000       0.179       0.184      *
    CIG0              -0.522       0.003      0.000      -0.528      -0.515      *
    BMI               -0.554       0.013      0.000      -0.579      -0.527      *

 SOCADV     ON
    AFRAMM            -0.061       0.002      0.000      -0.065      -0.056      *
    MHISP             -0.135       0.002      0.000      -0.138      -0.131      *
    AFRAMF            -0.200       0.002      0.000      -0.204      -0.196      *
    FHISP             -0.191       0.002      0.000      -0.194      -0.187      *
    OTHM               0.145       0.002      0.000       0.141       0.149      *
    OTHF               0.005       0.002      0.010       0.001       0.008      *

 WIC        ON
    SOCADV            -0.700       0.014      0.000      -0.726      -0.672      *

 PAYER      ON
    SOCADV             0.800       0.009      0.000       0.783       0.818      *

 MAGE       ON
    SOCADV             0.706       0.002      0.000       0.702       0.709      *

 PRGBP      ON
    SOCADV            -0.173       0.018      0.000      -0.209      -0.139      *

 PRGDM      ON
    SOCADV            -0.041       0.021      0.023      -0.080       0.001

 OBGEST     ON
    SOCADV             0.090       0.011      0.000       0.069       0.112      *

 BWT        ON
    SOCADV             0.069       0.010      0.000       0.050       0.088      *

 PRECAREM   ON
    SOCADV            -0.020       0.009      0.020      -0.038      -0.001      *

 FAGE       ON
    AFRAMF             0.015       0.001      0.000       0.013       0.017      *
    OTHF               0.027       0.001      0.000       0.025       0.029      *
    FHISP              0.003       0.001      0.003       0.001       0.005      *

 FEDUC      ON
    FAGE               0.006       0.002      0.012       0.001       0.011      *
    AFRAMF             0.022       0.002      0.000       0.019       0.025      *
    FHISP             -0.042       0.002      0.000      -0.045      -0.038      *
    OTHF               0.026       0.001      0.000       0.023       0.028      *

 WIC        ON
    AFRAMF             0.047       0.002      0.000       0.043       0.052      *
    FHISP              0.048       0.002      0.000       0.045       0.052      *
    OTHF               0.047       0.002      0.000       0.043       0.051      *
    AFRAMM             0.071       0.002      0.000       0.067       0.075      *
    MHISP              0.054       0.002      0.000       0.050       0.058      *
    OTHM               0.070       0.003      0.000       0.065       0.075      *
    MEDUC              0.032       0.010      0.000       0.011       0.049      *
    MAGE              -0.059       0.004      0.000      -0.067      -0.051      *

 PAYER      ON
    AFRAMF            -0.032       0.002      0.000      -0.036      -0.027      *
    FHISP             -0.027       0.002      0.000      -0.030      -0.023      *
    OTHF              -0.031       0.002      0.000      -0.036      -0.027      *
    AFRAMM            -0.068       0.002      0.000      -0.072      -0.064      *
    MHISP             -0.046       0.002      0.000      -0.049      -0.042      *
    OTHM              -0.092       0.002      0.000      -0.097      -0.088      *
    FAGE              -0.002       0.003      0.208      -0.008       0.003
    FEDUC             -0.066       0.007      0.000      -0.080      -0.052      *

 MAGE       ON
    AFRAMM            -0.001       0.001      0.327      -0.003       0.002
    MHISP              0.012       0.001      0.000       0.010       0.015      *
    OTHM              -0.002       0.001      0.019      -0.004       0.000      *
    CIG0               0.011       0.002      0.000       0.006       0.016      *

 PRGBP      ON
    PAYER              0.046       0.007      0.000       0.031       0.060      *
    MAGE               0.048       0.005      0.000       0.039       0.058      *
    MEDUC              0.048       0.008      0.000       0.031       0.064      *
    MHT                0.020       0.002      0.000       0.016       0.024      *
    BMI                0.186       0.003      0.000       0.180       0.192      *
    SEXINF             0.013       0.002      0.000       0.009       0.017      *
    AFRAMM             0.017       0.004      0.000       0.010       0.024      *
    MHISP             -0.047       0.003      0.000      -0.054      -0.041      *
    OTHM              -0.016       0.004      0.000      -0.023      -0.009      *
    CIG0               0.010       0.006      0.048      -0.001       0.021
    FAGE              -0.023       0.003      0.000      -0.030      -0.016      *
    AFRAMF            -0.030       0.003      0.000      -0.037      -0.023      *
    FHISP             -0.026       0.003      0.000      -0.032      -0.020      *
    OTHF              -0.043       0.003      0.000      -0.050      -0.037      *
    WIC               -0.042       0.007      0.000      -0.056      -0.028      *

 PRGDM      ON
    PAYER              0.009       0.009      0.146      -0.008       0.026
    MEDUC             -0.001       0.010      0.446      -0.019       0.018
    BMI                0.192       0.003      0.000       0.185       0.199      *
    MAGE               0.179       0.005      0.000       0.169       0.189      *
    OTHM               0.115       0.004      0.000       0.108       0.122      *
    AFRAMM            -0.003       0.004      0.280      -0.011       0.006
    MHISP              0.009       0.004      0.007       0.002       0.016      *
    MHT               -0.073       0.003      0.000      -0.078      -0.068      *
    SEXINF             0.008       0.002      0.000       0.004       0.013      *
    CIG0               0.057       0.007      0.000       0.043       0.070      *
    FAGE               0.016       0.004      0.000       0.009       0.023      *
    AFRAMF            -0.035       0.004      0.000      -0.044      -0.027      *
    FHISP             -0.012       0.004      0.000      -0.020      -0.006      *
    OTHF               0.030       0.003      0.000       0.024       0.037      *
    WIC                0.008       0.008      0.166      -0.009       0.024

 OBGEST     ON
    PRECAREM           0.049       0.001      0.000       0.046       0.051      *
    PAYER             -0.018       0.005      0.000      -0.027      -0.009      *
    MHT                0.034       0.001      0.000       0.032       0.037      *
    MAGE               0.004       0.003      0.074      -0.001       0.010
    BMI                0.078       0.002      0.000       0.075       0.082      *
    MEDUC             -0.020       0.005      0.000      -0.030      -0.010      *
    CIG0              -0.002       0.004      0.315      -0.009       0.005
    AFRAMM            -0.021       0.002      0.000      -0.025      -0.016      *
    MHISP             -0.014       0.002      0.000      -0.018      -0.010      *
    OTHM              -0.032       0.002      0.000      -0.036      -0.028      *
    PRGBP             -0.315       0.002      0.000      -0.319      -0.311      *
    PRGDM             -0.144       0.003      0.000      -0.149      -0.139      *
    SEXINF            -0.019       0.001      0.000      -0.021      -0.016      *
    FAGE              -0.001       0.002      0.354      -0.005       0.003
    AFRAMF            -0.027       0.002      0.000      -0.031      -0.023      *
    FHISP             -0.016       0.002      0.000      -0.020      -0.012      *
    OTHF              -0.007       0.002      0.000      -0.011      -0.003      *
    WIC                0.012       0.005      0.003       0.003       0.021      *

 BWT        ON
    PRECAREM          -0.001       0.001      0.103      -0.004       0.001
    PAYER              0.000       0.004      0.467      -0.008       0.009
    AFRAMM            -0.098       0.002      0.000      -0.102      -0.094      *
    MHISP             -0.004       0.002      0.023      -0.007       0.000      *
    OTHM              -0.026       0.002      0.000      -0.030      -0.022      *
    CIG0              -0.073       0.003      0.000      -0.079      -0.067      *
    MAGE              -0.036       0.003      0.000      -0.041      -0.030      *
    BMI                0.156       0.002      0.000       0.153       0.160      *
    MEDUC             -0.029       0.005      0.000      -0.038      -0.020      *
    PRGBP             -0.185       0.002      0.000      -0.188      -0.181      *
    PRGDM             -0.012       0.002      0.000      -0.017      -0.007      *
    MHT                0.193       0.001      0.000       0.191       0.196      *
    SEXINF             0.124       0.001      0.000       0.122       0.126      *
    FAGE              -0.015       0.002      0.000      -0.019      -0.011      *
    AFRAMF            -0.044       0.002      0.000      -0.048      -0.041      *
    FHISP             -0.042       0.002      0.000      -0.046      -0.039      *
    OTHF              -0.079       0.002      0.000      -0.082      -0.075      *
    WIC                0.012       0.004      0.002       0.004       0.020      *

 PRECAREM   ON
    AFRAMF             0.022       0.002      0.000       0.018       0.026      *
    AFRAMM             0.036       0.002      0.000       0.032       0.040      *
    FHISP              0.011       0.002      0.000       0.008       0.015      *
    MHISP              0.017       0.002      0.000       0.014       0.021      *
    OTHF               0.015       0.002      0.000       0.012       0.019      *
    OTHM               0.025       0.002      0.000       0.021       0.029      *
    MAGE              -0.033       0.002      0.000      -0.038      -0.029      *
    MEDUC             -0.059       0.004      0.000      -0.067      -0.050      *
    PAYER             -0.133       0.004      0.000      -0.140      -0.125      *
    CIG0               0.024       0.003      0.000       0.018       0.031      *
    BMI               -0.019       0.002      0.000      -0.022      -0.016      *
    WIC               -0.066       0.004      0.000      -0.074      -0.059      *

 CIG0       ON
    AFRAMM            -0.170       0.004      0.000      -0.178      -0.163      *
    MHISP             -0.228       0.004      0.000      -0.236      -0.221      *
    OTHM              -0.085       0.005      0.000      -0.095      -0.076      *
    AFRAMF            -0.061       0.004      0.000      -0.068      -0.054      *
    FHISP             -0.152       0.004      0.000      -0.159      -0.145      *
    OTHF              -0.060       0.005      0.000      -0.069      -0.052      *

 MHT        ON
    AFRAMM             0.000       0.001      0.448      -0.002       0.002
    MHISP             -0.186       0.001      0.000      -0.189      -0.184      *
    OTHM              -0.215       0.001      0.000      -0.217      -0.213      *

 MEDUC      ON
    AFRAMM             0.006       0.002      0.000       0.003       0.009      *
    MHISP             -0.040       0.002      0.000      -0.043      -0.036      *
    OTHM              -0.039       0.001      0.000      -0.042      -0.036      *
    CIG0              -0.058       0.003      0.000      -0.065      -0.052      *

 BMI        ON
    MEDUC              0.227       0.009      0.000       0.209       0.244      *
    MAGE               0.234       0.004      0.000       0.227       0.241      *
    AFRAMM             0.008       0.002      0.000       0.005       0.012      *
    MHISP             -0.006       0.002      0.001      -0.010      -0.002      *
    OTHM              -0.083       0.002      0.000      -0.087      -0.080      *
    CIG0              -0.016       0.004      0.000      -0.023      -0.009      *

 PAYER    WITH
    WIC               -0.466       0.003      0.000      -0.473      -0.460      *
    BMI                0.168       0.003      0.000       0.162       0.174      *
    CIG0              -0.088       0.005      0.000      -0.097      -0.078      *

 FAGE     WITH
    MAGE               0.657       0.001      0.000       0.655       0.659      *

 FEDUC    WITH
    MEDUC              0.258       0.003      0.000       0.252       0.264      *

 WIC      WITH
    BMI               -0.080       0.005      0.000      -0.091      -0.070      *
    CIG0               0.125       0.005      0.000       0.115       0.136      *

 PRGBP    WITH
    PRECAREM          -0.010       0.002      0.000      -0.014      -0.006      *
    PRGDM              0.084       0.004      0.000       0.077       0.092      *

 PRGDM    WITH
    PRECAREM          -0.002       0.002      0.220      -0.007       0.003

 MEDUC    WITH
    MAGE               0.102       0.003      0.000       0.096       0.107      *

 OBGEST   WITH
    BWT                0.461       0.001      0.000       0.459       0.463      *

 Intercepts
    FAGE               0.022       0.001      0.000       0.019       0.024      *
    MAGE               0.544       0.001      0.000       0.542       0.547      *
    MHT               -0.050       0.001      0.000      -0.052      -0.047      *
    BMI               -0.038       0.002      0.000      -0.043      -0.033      *
    PRECAREM          -0.224       0.002      0.000      -0.228      -0.220      *
    OBGEST             0.076       0.002      0.000       0.071       0.081      *
    BWT               -0.403       0.002      0.000      -0.408      -0.399      *
    SOCADV             0.000       0.000      1.000       0.000       0.000

 Thresholds
    FEDUC$1           -1.562       0.002      0.000      -1.566      -1.557      *
    FEDUC$2           -0.539       0.002      0.000      -0.543      -0.536      *
    FEDUC$3           -0.045       0.002      0.000      -0.048      -0.042      *
    FEDUC$4            0.159       0.002      0.000       0.156       0.162      *
    FEDUC$5            1.545       0.003      0.000       1.540       1.550      *
    PAYER$1           -0.737       0.002      0.000      -0.740      -0.733      *
    MEDUC$1           -1.708       0.002      0.000      -1.712      -1.703      *
    MEDUC$2           -0.803       0.002      0.000      -0.807      -0.800      *
    MEDUC$3           -0.294       0.002      0.000      -0.297      -0.291      *
    MEDUC$4           -0.066       0.002      0.000      -0.070      -0.063      *
    MEDUC$5            1.498       0.003      0.000       1.493       1.503      *
    CIG0$1             1.445       0.004      0.000       1.438       1.452      *
    WIC$1              0.907       0.003      0.000       0.902       0.913      *
    PRGBP$1            1.342       0.004      0.000       1.333       1.350      *
    PRGDM$1            1.755       0.005      0.000       1.745       1.764      *

 Residual Variances
    FAGE               0.681       0.001      0.000       0.678       0.684      *
    MAGE               0.514       0.001      0.000       0.511       0.516      *
    MHT                0.897       0.001      0.000       0.895       0.898      *
    BMI                0.898       0.003      0.000       0.892       0.903      *
    PRECAREM           0.961       0.001      0.000       0.960       0.962      *
    OBGEST             0.868       0.001      0.000       0.866       0.871      *
    BWT                0.875       0.001      0.000       0.873       0.877      *
    SOCADV             0.822       0.001      0.000       0.820       0.825      *


R-SQUARE

                                Posterior  One-Tailed         95% C.I.
    Variable        Estimate       S.D.      P-Value   Lower 2.5%  Upper 2.5%

    FEDUC              0.611       0.003      0.000       0.606       0.617
    PAYER              0.603       0.003      0.000       0.597       0.610
    MEDUC              0.694       0.003      0.000       0.688       0.699
    CIG0               0.298       0.003      0.000       0.292       0.304
    WIC                0.578       0.004      0.000       0.569       0.585
    PRGBP              0.061       0.001      0.000       0.058       0.063
    PRGDM              0.093       0.001      0.000       0.090       0.095
    FAGE               0.319       0.001      0.000       0.316       0.322
    MAGE               0.486       0.001      0.000       0.484       0.489
    MHT                0.103       0.001      0.000       0.102       0.105
    BMI                0.102       0.003      0.000       0.097       0.108
    PRECAREM           0.039       0.001      0.000       0.038       0.040
    OBGEST             0.132       0.001      0.000       0.129       0.134
    BWT                0.125       0.001      0.000       0.123       0.127

                                Posterior  One-Tailed         95% C.I.
    Variable        Estimate       S.D.      P-Value   Lower 2.5%  Upper 2.5%

    SOCADV             0.178       0.001      0.000       0.175       0.180


TOTAL, TOTAL INDIRECT, SPECIFIC INDIRECT, AND DIRECT EFFECTS


                                Posterior  One-Tailed         95% C.I.
                    Estimate       S.D.      P-Value   Lower 2.5%  Upper 2.5%  Significance

Effects from AFRAMM to SOCADV

    Total             -0.216       0.008      0.000      -0.231      -0.200      *
    Total indirect     0.000       0.000      0.000       0.000       0.000

  Direct
    SOCADV
    AFRAMM            -0.216       0.008      0.000      -0.231      -0.200      *


Effects from MHISP to SOCADV

    Total             -0.379       0.005      0.000      -0.390      -0.369      *
    Total indirect     0.000       0.000      0.000       0.000       0.000

  Direct
    SOCADV
    MHISP             -0.379       0.005      0.000      -0.390      -0.369      *


Effects from OTHM to SOCADV

    Total              0.518       0.008      0.000       0.503       0.533      *
    Total indirect     0.000       0.000      0.000       0.000       0.000

  Direct
    SOCADV
    OTHM               0.518       0.008      0.000       0.503       0.533      *


Effects from AFRAMF to SOCADV

    Total             -0.662       0.007      0.000      -0.675      -0.647      *
    Total indirect     0.000       0.000      0.000       0.000       0.000

  Direct
    SOCADV
    AFRAMF            -0.662       0.007      0.000      -0.675      -0.647      *


Effects from FHISP to SOCADV

    Total             -0.555       0.006      0.000      -0.566      -0.544      *
    Total indirect     0.000       0.000      0.000       0.000       0.000

  Direct
    SOCADV
    FHISP             -0.555       0.006      0.000      -0.566      -0.544      *


Effects from OTHF to SOCADV

    Total              0.017       0.007      0.010       0.002       0.031      *
    Total indirect     0.000       0.000      0.000       0.000       0.000

  Direct
    SOCADV
    OTHF               0.017       0.007      0.010       0.002       0.031      *


Effects from AFRAMM to CIG0

    Total             -0.535       0.015      0.000      -0.565      -0.505      *
    Total indirect     0.122       0.005      0.000       0.113       0.131      *

  Specific indirect 1
    CIG0
    SOCADV
    AFRAMM             0.122       0.005      0.000       0.113       0.131      *

  Direct
    CIG0
    AFRAMM            -0.657       0.015      0.000      -0.687      -0.626      *


Effects from MHISP to CIG0

    Total             -0.481       0.012      0.000      -0.505      -0.458      *
    Total indirect     0.214       0.004      0.000       0.207       0.221      *

  Specific indirect 1
    CIG0
    SOCADV
    MHISP              0.214       0.004      0.000       0.207       0.221      *

  Direct
    CIG0
    MHISP             -0.695       0.012      0.000      -0.719      -0.672      *


Effects from OTHM to CIG0

    Total             -0.622       0.018      0.000      -0.658      -0.586      *
    Total indirect    -0.292       0.005      0.000      -0.302      -0.282      *

  Specific indirect 1
    CIG0
    SOCADV
    OTHM              -0.292       0.005      0.000      -0.302      -0.282      *

  Direct
    CIG0
    OTHM              -0.330       0.018      0.000      -0.365      -0.293      *


Effects from AFRAMF to CIG0

    Total              0.156       0.013      0.000       0.129       0.180      *
    Total indirect     0.373       0.005      0.000       0.364       0.383      *

  Specific indirect 1
    CIG0
    SOCADV
    AFRAMF             0.373       0.005      0.000       0.364       0.383      *

  Direct
    CIG0
    AFRAMF            -0.218       0.013      0.000      -0.244      -0.192      *


Effects from FHISP to CIG0

    Total             -0.166       0.012      0.000      -0.189      -0.142      *
    Total indirect     0.313       0.004      0.000       0.306       0.320      *

  Specific indirect 1
    CIG0
    SOCADV
    FHISP              0.313       0.004      0.000       0.306       0.320      *

  Direct
    CIG0
    FHISP             -0.479       0.012      0.000      -0.502      -0.455      *


Effects from OTHF to CIG0

    Total             -0.252       0.018      0.000      -0.288      -0.218      *
    Total indirect    -0.010       0.004      0.010      -0.018      -0.001      *

  Specific indirect 1
    CIG0
    SOCADV
    OTHF              -0.010       0.004      0.010      -0.018      -0.001      *

  Direct
    CIG0
    OTHF              -0.242       0.018      0.000      -0.279      -0.208      *


Effects from AFRAMM to MEDUC

    Total             -0.201       0.011      0.000      -0.222      -0.180      *
    Total indirect    -0.238       0.012      0.000      -0.261      -0.213      *

  Specific indirect 1
    MEDUC
    CIG0
    AFRAMM             0.058       0.003      0.000       0.051       0.065      *

  Specific indirect 2
    MEDUC
    SOCADV
    AFRAMM            -0.285       0.011      0.000      -0.306      -0.263      *

  Specific indirect 3
    MEDUC
    CIG0
    SOCADV
    AFRAMM            -0.011       0.001      0.000      -0.012      -0.009      *

  Direct
    MEDUC
    AFRAMM             0.037       0.009      0.000       0.018       0.055      *


Effects from MHISP to MEDUC

    Total             -0.642       0.007      0.000      -0.656      -0.627      *
    Total indirect    -0.458       0.010      0.000      -0.478      -0.439      *

  Specific indirect 1
    MEDUC
    CIG0
    MHISP              0.061       0.003      0.000       0.055       0.068      *

  Specific indirect 2
    MEDUC
    SOCADV
    MHISP             -0.501       0.009      0.000      -0.518      -0.483      *

  Specific indirect 3
    MEDUC
    CIG0
    SOCADV
    MHISP             -0.019       0.001      0.000      -0.021      -0.017      *

  Direct
    MEDUC
    MHISP             -0.183       0.007      0.000      -0.198      -0.168      *


Effects from OTHM to MEDUC

    Total              0.512       0.010      0.000       0.492       0.532      *
    Total indirect     0.738       0.012      0.000       0.715       0.761      *

  Specific indirect 1
    MEDUC
    CIG0
    OTHM               0.029       0.002      0.000       0.025       0.034      *

  Specific indirect 2
    MEDUC
    SOCADV
    OTHM               0.684       0.012      0.000       0.660       0.707      *

  Specific indirect 3
    MEDUC
    CIG0
    SOCADV
    OTHM               0.026       0.001      0.000       0.023       0.028      *

  Direct
    MEDUC
    OTHM              -0.226       0.009      0.000      -0.243      -0.209      *


Effects from AFRAMF to MEDUC

    Total             -0.887       0.011      0.000      -0.909      -0.867      *
    Total indirect    -0.887       0.011      0.000      -0.909      -0.867      *

  Specific indirect 1
    MEDUC
    CIG0
    AFRAMF             0.019       0.002      0.000       0.016       0.022      *

  Specific indirect 2
    MEDUC
    SOCADV
    AFRAMF            -0.874       0.011      0.000      -0.894      -0.853      *

  Specific indirect 3
    MEDUC
    CIG0
    SOCADV
    AFRAMF            -0.033       0.002      0.000      -0.036      -0.029      *


Effects from FHISP to MEDUC

    Total             -0.718       0.008      0.000      -0.733      -0.702      *
    Total indirect    -0.718       0.008      0.000      -0.733      -0.702      *

  Specific indirect 1
    MEDUC
    CIG0
    FHISP              0.042       0.002      0.000       0.037       0.047      *

  Specific indirect 2
    MEDUC
    SOCADV
    FHISP             -0.733       0.008      0.000      -0.748      -0.718      *

  Specific indirect 3
    MEDUC
    CIG0
    SOCADV
    FHISP             -0.028       0.002      0.000      -0.031      -0.024      *


Effects from OTHF to MEDUC

    Total              0.045       0.010      0.000       0.026       0.065      *
    Total indirect     0.045       0.010      0.000       0.026       0.065      *

  Specific indirect 1
    MEDUC
    CIG0
    OTHF               0.021       0.002      0.000       0.017       0.025      *

  Specific indirect 2
    MEDUC
    SOCADV
    OTHF               0.023       0.010      0.010       0.003       0.041      *

  Specific indirect 3
    MEDUC
    CIG0
    SOCADV
    OTHF               0.001       0.000      0.010       0.000       0.002      *


Effects from AFRAMM to MEDUC

    Total             -0.201       0.011      0.000      -0.222      -0.180      *
    Total indirect    -0.238       0.012      0.000      -0.261      -0.213      *

  Specific indirect 1
    MEDUC
    CIG0
    AFRAMM             0.058       0.003      0.000       0.051       0.065      *

  Specific indirect 2
    MEDUC
    SOCADV
    AFRAMM            -0.285       0.011      0.000      -0.306      -0.263      *

  Specific indirect 3
    MEDUC
    CIG0
    SOCADV
    AFRAMM            -0.011       0.001      0.000      -0.012      -0.009      *

  Direct
    MEDUC
    AFRAMM             0.037       0.009      0.000       0.018       0.055      *


Effects from MHISP to MEDUC

    Total             -0.642       0.007      0.000      -0.656      -0.627      *
    Total indirect    -0.458       0.010      0.000      -0.478      -0.439      *

  Specific indirect 1
    MEDUC
    CIG0
    MHISP              0.061       0.003      0.000       0.055       0.068      *

  Specific indirect 2
    MEDUC
    SOCADV
    MHISP             -0.501       0.009      0.000      -0.518      -0.483      *

  Specific indirect 3
    MEDUC
    CIG0
    SOCADV
    MHISP             -0.019       0.001      0.000      -0.021      -0.017      *

  Direct
    MEDUC
    MHISP             -0.183       0.007      0.000      -0.198      -0.168      *


Effects from OTHM to MEDUC

    Total              0.512       0.010      0.000       0.492       0.532      *
    Total indirect     0.738       0.012      0.000       0.715       0.761      *

  Specific indirect 1
    MEDUC
    CIG0
    OTHM               0.029       0.002      0.000       0.025       0.034      *

  Specific indirect 2
    MEDUC
    SOCADV
    OTHM               0.684       0.012      0.000       0.660       0.707      *

  Specific indirect 3
    MEDUC
    CIG0
    SOCADV
    OTHM               0.026       0.001      0.000       0.023       0.028      *

  Direct
    MEDUC
    OTHM              -0.226       0.009      0.000      -0.243      -0.209      *


Effects from AFRAMF to MEDUC

    Total             -0.887       0.011      0.000      -0.909      -0.867      *
    Total indirect    -0.887       0.011      0.000      -0.909      -0.867      *

  Specific indirect 1
    MEDUC
    CIG0
    AFRAMF             0.019       0.002      0.000       0.016       0.022      *

  Specific indirect 2
    MEDUC
    SOCADV
    AFRAMF            -0.874       0.011      0.000      -0.894      -0.853      *

  Specific indirect 3
    MEDUC
    CIG0
    SOCADV
    AFRAMF            -0.033       0.002      0.000      -0.036      -0.029      *


Effects from FHISP to MEDUC

    Total             -0.718       0.008      0.000      -0.733      -0.702      *
    Total indirect    -0.718       0.008      0.000      -0.733      -0.702      *

  Specific indirect 1
    MEDUC
    CIG0
    FHISP              0.042       0.002      0.000       0.037       0.047      *

  Specific indirect 2
    MEDUC
    SOCADV
    FHISP             -0.733       0.008      0.000      -0.748      -0.718      *

  Specific indirect 3
    MEDUC
    CIG0
    SOCADV
    FHISP             -0.028       0.002      0.000      -0.031      -0.024      *


Effects from OTHF to MEDUC

    Total              0.045       0.010      0.000       0.026       0.065      *
    Total indirect     0.045       0.010      0.000       0.026       0.065      *

  Specific indirect 1
    MEDUC
    CIG0
    OTHF               0.021       0.002      0.000       0.017       0.025      *

  Specific indirect 2
    MEDUC
    SOCADV
    OTHF               0.023       0.010      0.010       0.003       0.041      *

  Specific indirect 3
    MEDUC
    CIG0
    SOCADV
    OTHF               0.001       0.000      0.010       0.000       0.002      *


Effects from AFRAMM to FEDUC

    Total             -0.241       0.009      0.000      -0.259      -0.224      *
    Total indirect    -0.241       0.009      0.000      -0.259      -0.224      *

  Specific indirect 1
    FEDUC
    SOCADV
    AFRAMM            -0.240       0.009      0.000      -0.258      -0.223      *

  Specific indirect 2
    FEDUC
    FAGE
    SOCADV
    AFRAMM            -0.001       0.000      0.012      -0.002       0.000      *


Effects from MHISP to FEDUC

    Total             -0.424       0.006      0.000      -0.436      -0.412      *
    Total indirect    -0.424       0.006      0.000      -0.436      -0.412      *

  Specific indirect 1
    FEDUC
    SOCADV
    MHISP             -0.422       0.006      0.000      -0.435      -0.410      *

  Specific indirect 2
    FEDUC
    FAGE
    SOCADV
    MHISP             -0.002       0.001      0.012      -0.003       0.000      *


Effects from OTHM to FEDUC

    Total              0.579       0.009      0.000       0.562       0.596      *
    Total indirect     0.579       0.009      0.000       0.562       0.596      *

  Specific indirect 1
    FEDUC
    SOCADV
    OTHM               0.576       0.009      0.000       0.559       0.594      *

  Specific indirect 2
    FEDUC
    FAGE
    SOCADV
    OTHM               0.003       0.001      0.012       0.001       0.005      *


Effects from AFRAMF to FEDUC

    Total             -0.636       0.009      0.000      -0.654      -0.619      *
    Total indirect    -0.740       0.010      0.000      -0.760      -0.720      *

  Specific indirect 1
    FEDUC
    FAGE
    AFRAMF             0.000       0.000      0.012       0.000       0.001      *

  Specific indirect 2
    FEDUC
    SOCADV
    AFRAMF            -0.737       0.011      0.000      -0.758      -0.716      *

  Specific indirect 3
    FEDUC
    FAGE
    SOCADV
    AFRAMF            -0.003       0.001      0.012      -0.006      -0.001      *

  Direct
    FEDUC
    AFRAMF             0.104       0.008      0.000       0.090       0.120      *


Effects from FHISP to FEDUC

    Total             -0.797       0.007      0.000      -0.810      -0.783      *
    Total indirect    -0.621       0.009      0.000      -0.638      -0.604      *

  Specific indirect 1
    FEDUC
    FAGE
    FHISP              0.000       0.000      0.015       0.000       0.000      *

  Specific indirect 2
    FEDUC
    SOCADV
    FHISP             -0.618       0.009      0.000      -0.636      -0.600      *

  Specific indirect 3
    FEDUC
    FAGE
    SOCADV
    FHISP             -0.003       0.001      0.012      -0.005      -0.001      *

  Direct
    FEDUC
    FHISP             -0.176       0.006      0.000      -0.188      -0.164      *


Effects from OTHF to FEDUC

    Total              0.158       0.009      0.000       0.140       0.176      *
    Total indirect     0.020       0.008      0.007       0.004       0.036      *

  Specific indirect 1
    FEDUC
    FAGE
    OTHF               0.001       0.000      0.012       0.000       0.002      *

  Specific indirect 2
    FEDUC
    SOCADV
    OTHF               0.019       0.008      0.010       0.003       0.035      *

  Specific indirect 3
    FEDUC
    FAGE
    SOCADV
    OTHF               0.000       0.000      0.021       0.000       0.000

  Direct
    FEDUC
    OTHF               0.138       0.007      0.000       0.124       0.151      *


Effects from AFRAMM to FEDUC

    Total             -0.241       0.009      0.000      -0.259      -0.224      *
    Total indirect    -0.241       0.009      0.000      -0.259      -0.224      *

  Specific indirect 1
    FEDUC
    SOCADV
    AFRAMM            -0.240       0.009      0.000      -0.258      -0.223      *

  Specific indirect 2
    FEDUC
    FAGE
    SOCADV
    AFRAMM            -0.001       0.000      0.012      -0.002       0.000      *


Effects from MHISP to FEDUC

    Total             -0.424       0.006      0.000      -0.436      -0.412      *
    Total indirect    -0.424       0.006      0.000      -0.436      -0.412      *

  Specific indirect 1
    FEDUC
    SOCADV
    MHISP             -0.422       0.006      0.000      -0.435      -0.410      *

  Specific indirect 2
    FEDUC
    FAGE
    SOCADV
    MHISP             -0.002       0.001      0.012      -0.003       0.000      *


Effects from OTHM to FEDUC

    Total              0.579       0.009      0.000       0.562       0.596      *
    Total indirect     0.579       0.009      0.000       0.562       0.596      *

  Specific indirect 1
    FEDUC
    SOCADV
    OTHM               0.576       0.009      0.000       0.559       0.594      *

  Specific indirect 2
    FEDUC
    FAGE
    SOCADV
    OTHM               0.003       0.001      0.012       0.001       0.005      *


Effects from AFRAMF to FEDUC

    Total             -0.636       0.009      0.000      -0.654      -0.619      *
    Total indirect    -0.740       0.010      0.000      -0.760      -0.720      *

  Specific indirect 1
    FEDUC
    FAGE
    AFRAMF             0.000       0.000      0.012       0.000       0.001      *

  Specific indirect 2
    FEDUC
    SOCADV
    AFRAMF            -0.737       0.011      0.000      -0.758      -0.716      *

  Specific indirect 3
    FEDUC
    FAGE
    SOCADV
    AFRAMF            -0.003       0.001      0.012      -0.006      -0.001      *

  Direct
    FEDUC
    AFRAMF             0.104       0.008      0.000       0.090       0.120      *


Effects from FHISP to FEDUC

    Total             -0.797       0.007      0.000      -0.810      -0.783      *
    Total indirect    -0.621       0.009      0.000      -0.638      -0.604      *

  Specific indirect 1
    FEDUC
    FAGE
    FHISP              0.000       0.000      0.015       0.000       0.000      *

  Specific indirect 2
    FEDUC
    SOCADV
    FHISP             -0.618       0.009      0.000      -0.636      -0.600      *

  Specific indirect 3
    FEDUC
    FAGE
    SOCADV
    FHISP             -0.003       0.001      0.012      -0.005      -0.001      *

  Direct
    FEDUC
    FHISP             -0.176       0.006      0.000      -0.188      -0.164      *


Effects from OTHF to FEDUC

    Total              0.158       0.009      0.000       0.140       0.176      *
    Total indirect     0.020       0.008      0.007       0.004       0.036      *

  Specific indirect 1
    FEDUC
    FAGE
    OTHF               0.001       0.000      0.012       0.000       0.002      *

  Specific indirect 2
    FEDUC
    SOCADV
    OTHF               0.019       0.008      0.010       0.003       0.035      *

  Specific indirect 3
    FEDUC
    FAGE
    SOCADV
    OTHF               0.000       0.000      0.021       0.000       0.000

  Direct
    FEDUC
    OTHF               0.138       0.007      0.000       0.124       0.151      *


Effects from AFRAMM to MAGE

    Total             -0.160       0.006      0.000      -0.171      -0.149      *
    Total indirect    -0.158       0.006      0.000      -0.169      -0.146      *

  Specific indirect 1
    MAGE
    CIG0
    AFRAMM            -0.007       0.002      0.000      -0.010      -0.004      *

  Specific indirect 2
    MAGE
    SOCADV
    AFRAMM            -0.152       0.006      0.000      -0.163      -0.141      *

  Specific indirect 3
    MAGE
    CIG0
    SOCADV
    AFRAMM             0.001       0.000      0.000       0.001       0.002      *

  Direct
    MAGE
    AFRAMM            -0.002       0.004      0.327      -0.011       0.006


Effects from MHISP to MAGE

    Total             -0.238       0.004      0.000      -0.245      -0.231      *
    Total indirect    -0.273       0.004      0.000      -0.281      -0.264      *

  Specific indirect 1
    MAGE
    CIG0
    MHISP             -0.007       0.002      0.000      -0.010      -0.004      *

  Specific indirect 2
    MAGE
    SOCADV
    MHISP             -0.268       0.004      0.000      -0.275      -0.260      *

  Specific indirect 3
    MAGE
    CIG0
    SOCADV
    MHISP              0.002       0.001      0.000       0.001       0.003      *

  Direct
    MAGE
    MHISP              0.034       0.003      0.000       0.028       0.041      *


Effects from OTHM to MAGE

    Total              0.351       0.005      0.000       0.341       0.361      *
    Total indirect     0.359       0.005      0.000       0.348       0.369      *

  Specific indirect 1
    MAGE
    CIG0
    OTHM              -0.003       0.001      0.000      -0.005      -0.002      *

  Specific indirect 2
    MAGE
    SOCADV
    OTHM               0.365       0.006      0.000       0.354       0.377      *

  Specific indirect 3
    MAGE
    CIG0
    SOCADV
    OTHM              -0.003       0.001      0.000      -0.004      -0.002      *

  Direct
    MAGE
    OTHM              -0.008       0.004      0.019      -0.016      -0.001      *


Effects from AFRAMF to MAGE

    Total             -0.465       0.005      0.000      -0.475      -0.456      *
    Total indirect    -0.465       0.005      0.000      -0.475      -0.456      *

  Specific indirect 1
    MAGE
    CIG0
    AFRAMF            -0.002       0.001      0.000      -0.003      -0.001      *

  Specific indirect 2
    MAGE
    SOCADV
    AFRAMF            -0.467       0.005      0.000      -0.477      -0.457      *

  Specific indirect 3
    MAGE
    CIG0
    SOCADV
    AFRAMF             0.004       0.001      0.000       0.002       0.006      *


Effects from FHISP to MAGE

    Total             -0.393       0.004      0.000      -0.400      -0.386      *
    Total indirect    -0.393       0.004      0.000      -0.400      -0.386      *

  Specific indirect 1
    MAGE
    CIG0
    FHISP             -0.005       0.001      0.000      -0.007      -0.003      *

  Specific indirect 2
    MAGE
    SOCADV
    FHISP             -0.391       0.004      0.000      -0.399      -0.384      *

  Specific indirect 3
    MAGE
    CIG0
    SOCADV
    FHISP              0.003       0.001      0.000       0.002       0.005      *


Effects from OTHF to MAGE

    Total              0.009       0.005      0.032      -0.001       0.019
    Total indirect     0.009       0.005      0.032      -0.001       0.019

  Specific indirect 1
    MAGE
    CIG0
    OTHF              -0.003       0.001      0.000      -0.004      -0.001      *

  Specific indirect 2
    MAGE
    SOCADV
    OTHF               0.012       0.005      0.010       0.002       0.022      *

  Specific indirect 3
    MAGE
    CIG0
    SOCADV
    OTHF               0.000       0.000      0.010       0.000       0.000      *


Effects from AFRAMM to FAGE

    Total             -0.143       0.005      0.000      -0.153      -0.132      *
    Total indirect    -0.143       0.005      0.000      -0.153      -0.132      *

  Specific indirect 1
    FAGE
    SOCADV
    AFRAMM            -0.143       0.005      0.000      -0.153      -0.132      *


Effects from MHISP to FAGE

    Total             -0.251       0.004      0.000      -0.258      -0.245      *
    Total indirect    -0.251       0.004      0.000      -0.258      -0.245      *

  Specific indirect 1
    FAGE
    SOCADV
    MHISP             -0.251       0.004      0.000      -0.258      -0.245      *


Effects from OTHM to FAGE

    Total              0.343       0.005      0.000       0.333       0.353      *
    Total indirect     0.343       0.005      0.000       0.333       0.353      *

  Specific indirect 1
    FAGE
    SOCADV
    OTHM               0.343       0.005      0.000       0.333       0.353      *


Effects from AFRAMF to FAGE

    Total             -0.381       0.006      0.000      -0.392      -0.370      *
    Total indirect    -0.439       0.005      0.000      -0.449      -0.429      *

  Specific indirect 1
    FAGE
    SOCADV
    AFRAMF            -0.439       0.005      0.000      -0.449      -0.429      *

  Direct
    FAGE
    AFRAMF             0.058       0.004      0.000       0.049       0.066      *


Effects from FHISP to FAGE

    Total             -0.358       0.004      0.000      -0.366      -0.349      *
    Total indirect    -0.368       0.004      0.000      -0.376      -0.360      *

  Specific indirect 1
    FAGE
    SOCADV
    FHISP             -0.368       0.004      0.000      -0.376      -0.360      *

  Direct
    FAGE
    FHISP              0.010       0.004      0.003       0.003       0.017      *


Effects from OTHF to FAGE

    Total              0.130       0.006      0.000       0.118       0.141      *
    Total indirect     0.011       0.005      0.010       0.002       0.020      *

  Specific indirect 1
    FAGE
    SOCADV
    OTHF               0.011       0.005      0.010       0.002       0.020      *

  Direct
    FAGE
    OTHF               0.118       0.004      0.000       0.110       0.127      *


Effects from AFRAMM to BMI

    Total              0.085       0.004      0.000       0.077       0.093      *
    Total indirect     0.057       0.004      0.000       0.049       0.065      *

  Specific indirect 1
    BMI
    MEDUC
    AFRAMM             0.005       0.001      0.000       0.002       0.007      *

  Specific indirect 2
    BMI
    CIG0
    AFRAMM             0.009       0.002      0.000       0.005       0.013      *

  Specific indirect 3
    BMI
    MAGE
    AFRAMM             0.000       0.001      0.327      -0.002       0.001

  Specific indirect 4
    BMI
    SOCADV
    AFRAMM             0.110       0.005      0.000       0.100       0.119      *

  Specific indirect 5
    BMI
    MEDUC
    CIG0
    AFRAMM             0.007       0.000      0.000       0.007       0.008      *

  Specific indirect 6
    BMI
    MEDUC
    SOCADV
    AFRAMM            -0.036       0.002      0.000      -0.040      -0.032      *

  Specific indirect 7
    BMI
    CIG0
    SOCADV
    AFRAMM            -0.002       0.000      0.000      -0.002      -0.001      *

  Specific indirect 8
    BMI
    MAGE
    CIG0
    AFRAMM            -0.001       0.000      0.000      -0.002      -0.001      *

  Specific indirect 9
    BMI
    MAGE
    SOCADV
    AFRAMM            -0.033       0.001      0.000      -0.035      -0.030      *

  Specific indirect 10
    BMI
    MEDUC
    CIG0
    SOCADV
    AFRAMM            -0.001       0.000      0.000      -0.002      -0.001      *

  Specific indirect 11
    BMI
    MAGE
    CIG0
    SOCADV
    AFRAMM             0.000       0.000      0.000       0.000       0.000      *

  Direct
    BMI
    AFRAMM             0.028       0.006      0.000       0.016       0.040      *


Effects from MHISP to BMI

    Total              0.050       0.003      0.000       0.044       0.057      *
    Total indirect     0.067       0.003      0.000       0.060       0.073      *

  Specific indirect 1
    BMI
    MEDUC
    MHISP             -0.023       0.001      0.000      -0.025      -0.022      *

  Specific indirect 2
    BMI
    CIG0
    MHISP              0.010       0.002      0.000       0.005       0.014      *

  Specific indirect 3
    BMI
    MAGE
    MHISP              0.007       0.001      0.000       0.006       0.009      *

  Specific indirect 4
    BMI
    SOCADV
    MHISP              0.193       0.006      0.000       0.181       0.204      *

  Specific indirect 5
    BMI
    MEDUC
    CIG0
    MHISP              0.008       0.000      0.000       0.007       0.009      *

  Specific indirect 6
    BMI
    MEDUC
    SOCADV
    MHISP             -0.064       0.003      0.000      -0.070      -0.058      *

  Specific indirect 7
    BMI
    CIG0
    SOCADV
    MHISP             -0.003       0.001      0.000      -0.004      -0.002      *

  Specific indirect 8
    BMI
    MAGE
    CIG0
    MHISP             -0.002       0.000      0.000      -0.002      -0.001      *

  Specific indirect 9
    BMI
    MAGE
    SOCADV
    MHISP             -0.057       0.001      0.000      -0.060      -0.055      *

  Specific indirect 10
    BMI
    MEDUC
    CIG0
    SOCADV
    MHISP             -0.002       0.000      0.000      -0.003      -0.002      *

  Specific indirect 11
    BMI
    MAGE
    CIG0
    SOCADV
    MHISP              0.000       0.000      0.000       0.000       0.001      *

  Direct
    BMI
    MHISP             -0.016       0.005      0.001      -0.026      -0.006      *


Effects from OTHM to BMI

    Total             -0.387       0.004      0.000      -0.394      -0.379      *
    Total indirect    -0.114       0.004      0.000      -0.121      -0.107      *

  Specific indirect 1
    BMI
    MEDUC
    OTHM              -0.029       0.002      0.000      -0.032      -0.025      *

  Specific indirect 2
    BMI
    CIG0
    OTHM               0.005       0.001      0.000       0.002       0.007      *

  Specific indirect 3
    BMI
    MAGE
    OTHM              -0.002       0.001      0.019      -0.003       0.000      *

  Specific indirect 4
    BMI
    SOCADV
    OTHM              -0.263       0.008      0.000      -0.278      -0.247      *

  Specific indirect 5
    BMI
    MEDUC
    CIG0
    OTHM               0.004       0.000      0.000       0.003       0.004      *

  Specific indirect 6
    BMI
    MEDUC
    SOCADV
    OTHM               0.087       0.004      0.000       0.079       0.095      *

  Specific indirect 7
    BMI
    CIG0
    SOCADV
    OTHM               0.004       0.001      0.000       0.002       0.006      *

  Specific indirect 8
    BMI
    MAGE
    CIG0
    OTHM              -0.001       0.000      0.000      -0.001       0.000      *

  Specific indirect 9
    BMI
    MAGE
    SOCADV
    OTHM               0.078       0.002      0.000       0.075       0.082      *

  Specific indirect 10
    BMI
    MEDUC
    CIG0
    SOCADV
    OTHM               0.003       0.000      0.000       0.003       0.004      *

  Specific indirect 11
    BMI
    MAGE
    CIG0
    SOCADV
    OTHM              -0.001       0.000      0.000      -0.001       0.000      *

  Direct
    BMI
    OTHM              -0.273       0.005      0.000      -0.283      -0.262      *


Effects from AFRAMF to BMI

    Total              0.121       0.002      0.000       0.117       0.126      *
    Total indirect     0.121       0.002      0.000       0.117       0.126      *

  Specific indirect 1
    BMI
    CIG0
    AFRAMF             0.003       0.001      0.000       0.002       0.004      *

  Specific indirect 2
    BMI
    SOCADV
    AFRAMF             0.336       0.008      0.000       0.320       0.352      *

  Specific indirect 3
    BMI
    MEDUC
    CIG0
    AFRAMF             0.002       0.000      0.000       0.002       0.003      *

  Specific indirect 4
    BMI
    MEDUC
    SOCADV
    AFRAMF            -0.111       0.004      0.000      -0.120      -0.102      *

  Specific indirect 5
    BMI
    CIG0
    SOCADV
    AFRAMF            -0.005       0.001      0.000      -0.007      -0.003      *

  Specific indirect 6
    BMI
    MAGE
    CIG0
    AFRAMF             0.000       0.000      0.000      -0.001       0.000      *

  Specific indirect 7
    BMI
    MAGE
    SOCADV
    AFRAMF            -0.100       0.002      0.000      -0.104      -0.097      *

  Specific indirect 8
    BMI
    MEDUC
    CIG0
    SOCADV
    AFRAMF            -0.004       0.000      0.000      -0.005      -0.004      *

  Specific indirect 9
    BMI
    MAGE
    CIG0
    SOCADV
    AFRAMF             0.001       0.000      0.000       0.000       0.001      *


Effects from FHISP to BMI

    Total              0.108       0.002      0.000       0.104       0.113      *
    Total indirect     0.108       0.002      0.000       0.104       0.113      *

  Specific indirect 1
    BMI
    CIG0
    FHISP              0.007       0.001      0.000       0.004       0.010      *

  Specific indirect 2
    BMI
    SOCADV
    FHISP              0.282       0.006      0.000       0.269       0.294      *

  Specific indirect 3
    BMI
    MEDUC
    CIG0
    FHISP              0.005       0.000      0.000       0.005       0.006      *

  Specific indirect 4
    BMI
    MEDUC
    SOCADV
    FHISP             -0.093       0.004      0.000      -0.100      -0.086      *

  Specific indirect 5
    BMI
    CIG0
    SOCADV
    FHISP             -0.004       0.001      0.000      -0.006      -0.002      *

  Specific indirect 6
    BMI
    MAGE
    CIG0
    FHISP             -0.001       0.000      0.000      -0.002      -0.001      *

  Specific indirect 7
    BMI
    MAGE
    SOCADV
    FHISP             -0.084       0.001      0.000      -0.087      -0.081      *

  Specific indirect 8
    BMI
    MEDUC
    CIG0
    SOCADV
    FHISP             -0.003       0.000      0.000      -0.004      -0.003      *

  Specific indirect 9
    BMI
    MAGE
    CIG0
    SOCADV
    FHISP              0.001       0.000      0.000       0.000       0.001      *


Effects from OTHF to BMI

    Total              0.002       0.002      0.048       0.000       0.005
    Total indirect     0.002       0.002      0.048       0.000       0.005

  Specific indirect 1
    BMI
    CIG0
    OTHF               0.003       0.001      0.000       0.002       0.005      *

  Specific indirect 2
    BMI
    SOCADV
    OTHF              -0.009       0.004      0.010      -0.016      -0.001      *

  Specific indirect 3
    BMI
    MEDUC
    CIG0
    OTHF               0.003       0.000      0.000       0.002       0.003      *

  Specific indirect 4
    BMI
    MEDUC
    SOCADV
    OTHF               0.003       0.001      0.010       0.000       0.005      *

  Specific indirect 5
    BMI
    CIG0
    SOCADV
    OTHF               0.000       0.000      0.010       0.000       0.000      *

  Specific indirect 6
    BMI
    MAGE
    CIG0
    OTHF              -0.001       0.000      0.000      -0.001       0.000      *

  Specific indirect 7
    BMI
    MAGE
    SOCADV
    OTHF               0.003       0.001      0.010       0.000       0.005      *

  Specific indirect 8
    BMI
    MEDUC
    CIG0
    SOCADV
    OTHF               0.000       0.000      0.010       0.000       0.000      *

  Specific indirect 9
    BMI
    MAGE
    CIG0
    SOCADV
    OTHF               0.000       0.000      0.010       0.000       0.000      *


Effects from AFRAMM to MHT

    Total             -0.025       0.003      0.000      -0.030      -0.020      *
    Total indirect    -0.025       0.001      0.000      -0.026      -0.023      *

  Specific indirect 1
    MHT
    SOCADV
    AFRAMM            -0.025       0.001      0.000      -0.026      -0.023      *

  Direct
    MHT
    AFRAMM             0.000       0.003      0.448      -0.005       0.005


Effects from MHISP to MHT

    Total             -0.372       0.002      0.000      -0.376      -0.368      *
    Total indirect    -0.043       0.001      0.000      -0.044      -0.042      *

  Specific indirect 1
    MHT
    SOCADV
    MHISP             -0.043       0.001      0.000      -0.044      -0.042      *

  Direct
    MHT
    MHISP             -0.329       0.002      0.000      -0.333      -0.325      *


Effects from OTHM to MHT

    Total             -0.422       0.003      0.000      -0.427      -0.417      *
    Total indirect     0.059       0.001      0.000       0.057       0.061      *

  Specific indirect 1
    MHT
    SOCADV
    OTHM               0.059       0.001      0.000       0.057       0.061      *

  Direct
    MHT
    OTHM              -0.481       0.003      0.000      -0.486      -0.476      *


Effects from AFRAMF to MHT

    Total             -0.075       0.001      0.000      -0.077      -0.073      *
    Total indirect    -0.075       0.001      0.000      -0.077      -0.073      *

  Specific indirect 1
    MHT
    SOCADV
    AFRAMF            -0.075       0.001      0.000      -0.077      -0.073      *


Effects from FHISP to MHT

    Total             -0.063       0.001      0.000      -0.065      -0.062      *
    Total indirect    -0.063       0.001      0.000      -0.065      -0.062      *

  Specific indirect 1
    MHT
    SOCADV
    FHISP             -0.063       0.001      0.000      -0.065      -0.062      *


Effects from OTHF to MHT

    Total              0.002       0.001      0.010       0.000       0.004      *
    Total indirect     0.002       0.001      0.010       0.000       0.004      *

  Specific indirect 1
    MHT
    SOCADV
    OTHF               0.002       0.001      0.010       0.000       0.004      *


Effects from AFRAMM to PAYER

    Total             -0.581       0.012      0.000      -0.604      -0.558      *
    Total indirect    -0.232       0.009      0.000      -0.250      -0.215      *

  Specific indirect 1
    PAYER
    SOCADV
    AFRAMM            -0.249       0.010      0.000      -0.268      -0.229      *

  Specific indirect 2
    PAYER
    FEDUC
    SOCADV
    AFRAMM             0.016       0.002      0.000       0.012       0.019      *

  Specific indirect 3
    PAYER
    FAGE
    SOCADV
    AFRAMM             0.000       0.001      0.208      -0.001       0.001

  Specific indirect 4
    PAYER
    FEDUC
    FAGE
    SOCADV
    AFRAMM             0.000       0.000      0.012       0.000       0.000      *

  Direct
    PAYER
    AFRAMM            -0.348       0.011      0.000      -0.370      -0.326      *


Effects from MHISP to PAYER

    Total             -0.593       0.008      0.000      -0.609      -0.578      *
    Total indirect    -0.408       0.006      0.000      -0.421      -0.397      *

  Specific indirect 1
    PAYER
    SOCADV
    MHISP             -0.437       0.008      0.000      -0.454      -0.421      *

  Specific indirect 2
    PAYER
    FEDUC
    SOCADV
    MHISP              0.027       0.003      0.000       0.021       0.034      *

  Specific indirect 3
    PAYER
    FAGE
    SOCADV
    MHISP              0.001       0.001      0.208      -0.001       0.002

  Specific indirect 4
    PAYER
    FEDUC
    FAGE
    SOCADV
    MHISP              0.000       0.000      0.012       0.000       0.000      *

  Direct
    PAYER
    MHISP             -0.185       0.007      0.000      -0.199      -0.171      *


Effects from OTHM to PAYER

    Total              0.085       0.012      0.000       0.061       0.108      *
    Total indirect     0.558       0.009      0.000       0.541       0.575      *

  Specific indirect 1
    PAYER
    SOCADV
    OTHM               0.596       0.012      0.000       0.574       0.621      *

  Specific indirect 2
    PAYER
    FEDUC
    SOCADV
    OTHM              -0.037       0.004      0.000      -0.046      -0.029      *

  Specific indirect 3
    PAYER
    FAGE
    SOCADV
    OTHM              -0.001       0.001      0.208      -0.003       0.001

  Specific indirect 4
    PAYER
    FEDUC
    FAGE
    SOCADV
    OTHM               0.000       0.000      0.012       0.000       0.000      *

  Direct
    PAYER
    OTHM              -0.473       0.012      0.000      -0.496      -0.450      *


Effects from AFRAMF to PAYER

    Total             -0.870       0.011      0.000      -0.893      -0.848      *
    Total indirect    -0.720       0.011      0.000      -0.742      -0.699      *

  Specific indirect 1
    PAYER
    FEDUC
    AFRAMF            -0.007       0.001      0.000      -0.009      -0.005      *

  Specific indirect 2
    PAYER
    FAGE
    AFRAMF             0.000       0.000      0.208      -0.001       0.000

  Specific indirect 3
    PAYER
    SOCADV
    AFRAMF            -0.762       0.016      0.000      -0.793      -0.732      *

  Specific indirect 4
    PAYER
    FEDUC
    FAGE
    AFRAMF             0.000       0.000      0.012       0.000       0.000      *

  Specific indirect 5
    PAYER
    FEDUC
    SOCADV
    AFRAMF             0.048       0.006      0.000       0.037       0.059      *

  Specific indirect 6
    PAYER
    FAGE
    SOCADV
    AFRAMF             0.001       0.002      0.208      -0.002       0.004

  Specific indirect 7
    PAYER
    FEDUC
    FAGE
    SOCADV
    AFRAMF             0.000       0.000      0.012       0.000       0.000      *

  Direct
    PAYER
    AFRAMF            -0.151       0.011      0.000      -0.171      -0.129      *


Effects from FHISP to PAYER

    Total             -0.698       0.008      0.000      -0.714      -0.681      *
    Total indirect    -0.586       0.008      0.000      -0.602      -0.571      *

  Specific indirect 1
    PAYER
    FEDUC
    FHISP              0.011       0.001      0.000       0.009       0.014      *

  Specific indirect 2
    PAYER
    FAGE
    FHISP              0.000       0.000      0.208       0.000       0.000

  Specific indirect 3
    PAYER
    SOCADV
    FHISP             -0.639       0.014      0.000      -0.666      -0.614      *

  Specific indirect 4
    PAYER
    FEDUC
    FAGE
    FHISP              0.000       0.000      0.015       0.000       0.000      *

  Specific indirect 5
    PAYER
    FEDUC
    SOCADV
    FHISP              0.040       0.005      0.000       0.031       0.050      *

  Specific indirect 6
    PAYER
    FAGE
    SOCADV
    FHISP              0.001       0.001      0.208      -0.001       0.004

  Specific indirect 7
    PAYER
    FEDUC
    FAGE
    SOCADV
    FHISP              0.000       0.000      0.012       0.000       0.000      *

  Direct
    PAYER
    FHISP             -0.111       0.008      0.000      -0.126      -0.096      *


Effects from OTHF to PAYER

    Total             -0.159       0.012      0.000      -0.183      -0.136      *
    Total indirect     0.009       0.008      0.139      -0.007       0.025

  Specific indirect 1
    PAYER
    FEDUC
    OTHF              -0.009       0.001      0.000      -0.011      -0.007      *

  Specific indirect 2
    PAYER
    FAGE
    OTHF               0.000       0.000      0.208      -0.001       0.000

  Specific indirect 3
    PAYER
    SOCADV
    OTHF               0.020       0.008      0.010       0.003       0.036      *

  Specific indirect 4
    PAYER
    FEDUC
    FAGE
    OTHF               0.000       0.000      0.012       0.000       0.000      *

  Specific indirect 5
    PAYER
    FEDUC
    SOCADV
    OTHF              -0.001       0.001      0.010      -0.002       0.000      *

  Specific indirect 6
    PAYER
    FAGE
    SOCADV
    OTHF               0.000       0.000      0.214       0.000       0.000

  Specific indirect 7
    PAYER
    FEDUC
    FAGE
    SOCADV
    OTHF               0.000       0.000      0.021       0.000       0.000

  Direct
    PAYER
    OTHF              -0.168       0.011      0.000      -0.190      -0.146      *


Effects from SOCADV to PAYER

    Total              1.077       0.008      0.000       1.062       1.094      *
    Total indirect    -0.074       0.010      0.000      -0.095      -0.055      *

  Specific indirect 1
    PAYER
    FEDUC
    SOCADV            -0.072       0.009      0.000      -0.089      -0.056      *

  Specific indirect 2
    PAYER
    FAGE
    SOCADV            -0.002       0.002      0.208      -0.007       0.002

  Specific indirect 3
    PAYER
    FEDUC
    FAGE
    SOCADV             0.000       0.000      0.012      -0.001       0.000      *

  Direct
    PAYER
    SOCADV             1.151       0.018      0.000       1.119       1.188      *


Effects from CIG0 to PAYER

    Total              0.000       0.000      0.000       0.000       0.000
    Total indirect     0.000       0.000      0.000       0.000       0.000


Effects from MAGE to PAYER

    Total              0.000       0.000      0.000       0.000       0.000
    Total indirect     0.000       0.000      0.000       0.000       0.000


Effects from FAGE to PAYER

    Total             -0.003       0.003      0.157      -0.010       0.003
    Total indirect    -0.001       0.000      0.012      -0.001       0.000      *

  Specific indirect 1
    PAYER
    FEDUC
    FAGE              -0.001       0.000      0.012      -0.001       0.000      *

  Direct
    PAYER
    FAGE              -0.003       0.003      0.208      -0.010       0.004


Effects from MEDUC to PAYER

    Total              0.000       0.000      0.000       0.000       0.000
    Total indirect     0.000       0.000      0.000       0.000       0.000


Effects from FEDUC to PAYER

    Total             -0.065       0.007      0.000      -0.080      -0.052      *
    Total indirect     0.000       0.000      0.000       0.000       0.000

  Direct
    PAYER
    FEDUC             -0.065       0.007      0.000      -0.080      -0.052      *


Effects from MHT to PAYER

    Total              0.000       0.000      0.000       0.000       0.000
    Total indirect     0.000       0.000      0.000       0.000       0.000


Effects from BMI to PAYER

    Total              0.000       0.000      0.000       0.000       0.000
    Total indirect     0.000       0.000      0.000       0.000       0.000


Effects from AFRAMM to WIC

    Total              0.571       0.011      0.000       0.549       0.593      *
    Total indirect     0.218       0.009      0.000       0.201       0.235      *

  Specific indirect 1
    WIC
    MEDUC
    AFRAMM             0.001       0.000      0.000       0.000       0.002      *

  Specific indirect 2
    WIC
    MAGE
    AFRAMM             0.000       0.000      0.327      -0.001       0.001

  Specific indirect 3
    WIC
    SOCADV
    AFRAMM             0.210       0.010      0.000       0.192       0.229      *

  Specific indirect 4
    WIC
    MEDUC
    CIG0
    AFRAMM             0.002       0.000      0.000       0.001       0.002      *

  Specific indirect 5
    WIC
    MEDUC
    SOCADV
    AFRAMM            -0.008       0.002      0.000      -0.012      -0.003      *

  Specific indirect 6
    WIC
    MAGE
    CIG0
    AFRAMM             0.001       0.000      0.000       0.000       0.001      *

  Specific indirect 7
    WIC
    MAGE
    SOCADV
    AFRAMM             0.013       0.001      0.000       0.011       0.014      *

  Specific indirect 8
    WIC
    MEDUC
    CIG0
    SOCADV
    AFRAMM             0.000       0.000      0.000       0.000       0.000      *

  Specific indirect 9
    WIC
    MAGE
    CIG0
    SOCADV
    AFRAMM             0.000       0.000      0.000       0.000       0.000      *

  Direct
    WIC
    AFRAMM             0.353       0.010      0.000       0.333       0.373      *


Effects from MHISP to WIC

    Total              0.584       0.008      0.000       0.568       0.600      *
    Total indirect     0.372       0.006      0.000       0.360       0.385      *

  Specific indirect 1
    WIC
    MEDUC
    MHISP             -0.005       0.001      0.000      -0.008      -0.002      *

  Specific indirect 2
    WIC
    MAGE
    MHISP             -0.003       0.000      0.000      -0.003      -0.002      *

  Specific indirect 3
    WIC
    SOCADV
    MHISP              0.370       0.011      0.000       0.347       0.391      *

  Specific indirect 4
    WIC
    MEDUC
    CIG0
    MHISP              0.002       0.000      0.000       0.001       0.003      *

  Specific indirect 5
    WIC
    MEDUC
    SOCADV
    MHISP             -0.014       0.004      0.000      -0.021      -0.005      *

  Specific indirect 6
    WIC
    MAGE
    CIG0
    MHISP              0.001       0.000      0.000       0.000       0.001      *

  Specific indirect 7
    WIC
    MAGE
    SOCADV
    MHISP              0.022       0.001      0.000       0.019       0.025      *

  Specific indirect 8
    WIC
    MEDUC
    CIG0
    SOCADV
    MHISP             -0.001       0.000      0.000      -0.001       0.000      *

  Specific indirect 9
    WIC
    MAGE
    CIG0
    SOCADV
    MHISP              0.000       0.000      0.000       0.000       0.000      *

  Direct
    WIC
    MHISP              0.212       0.007      0.000       0.198       0.226      *


Effects from OTHM to WIC

    Total             -0.174       0.012      0.000      -0.198      -0.150      *
    Total indirect    -0.520       0.011      0.000      -0.541      -0.499      *

  Specific indirect 1
    WIC
    MEDUC
    OTHM              -0.006       0.002      0.000      -0.010      -0.002      *

  Specific indirect 2
    WIC
    MAGE
    OTHM               0.001       0.000      0.019       0.000       0.001      *

  Specific indirect 3
    WIC
    SOCADV
    OTHM              -0.505       0.015      0.000      -0.535      -0.475      *

  Specific indirect 4
    WIC
    MEDUC
    CIG0
    OTHM               0.001       0.000      0.000       0.000       0.001      *

  Specific indirect 5
    WIC
    MEDUC
    SOCADV
    OTHM               0.018       0.006      0.000       0.007       0.029      *

  Specific indirect 6
    WIC
    MAGE
    CIG0
    OTHM               0.000       0.000      0.000       0.000       0.000      *

  Specific indirect 7
    WIC
    MAGE
    SOCADV
    OTHM              -0.030       0.002      0.000      -0.034      -0.026      *

  Specific indirect 8
    WIC
    MEDUC
    CIG0
    SOCADV
    OTHM               0.001       0.000      0.000       0.000       0.001      *

  Specific indirect 9
    WIC
    MAGE
    CIG0
    SOCADV
    OTHM               0.000       0.000      0.000       0.000       0.000      *

  Direct
    WIC
    OTHM               0.346       0.014      0.000       0.319       0.372      *


Effects from AFRAMF to WIC

    Total              0.879       0.011      0.000       0.858       0.902      *
    Total indirect     0.660       0.009      0.000       0.643       0.678      *

  Specific indirect 1
    WIC
    SOCADV
    AFRAMF             0.646       0.016      0.000       0.612       0.675      *

  Specific indirect 2
    WIC
    MEDUC
    CIG0
    AFRAMF             0.001       0.000      0.000       0.000       0.001      *

  Specific indirect 3
    WIC
    MEDUC
    SOCADV
    AFRAMF            -0.024       0.007      0.000      -0.037      -0.009      *

  Specific indirect 4
    WIC
    MAGE
    CIG0
    AFRAMF             0.000       0.000      0.000       0.000       0.000      *

  Specific indirect 5
    WIC
    MAGE
    SOCADV
    AFRAMF             0.038       0.003      0.000       0.034       0.044      *

  Specific indirect 6
    WIC
    MEDUC
    CIG0
    SOCADV
    AFRAMF            -0.001       0.000      0.000      -0.001       0.000      *

  Specific indirect 7
    WIC
    MAGE
    CIG0
    SOCADV
    AFRAMF             0.000       0.000      0.000       0.000       0.000      *

  Direct
    WIC
    AFRAMF             0.219       0.010      0.000       0.200       0.238      *


Effects from FHISP to WIC

    Total              0.751       0.009      0.000       0.734       0.767      *
    Total indirect     0.554       0.007      0.000       0.541       0.567      *

  Specific indirect 1
    WIC
    SOCADV
    FHISP              0.541       0.013      0.000       0.516       0.565      *

  Specific indirect 2
    WIC
    MEDUC
    CIG0
    FHISP              0.001       0.000      0.000       0.000       0.002      *

  Specific indirect 3
    WIC
    MEDUC
    SOCADV
    FHISP             -0.020       0.006      0.000      -0.031      -0.007      *

  Specific indirect 4
    WIC
    MAGE
    CIG0
    FHISP              0.000       0.000      0.000       0.000       0.001      *

  Specific indirect 5
    WIC
    MAGE
    SOCADV
    FHISP              0.032       0.002      0.000       0.028       0.037      *

  Specific indirect 6
    WIC
    MEDUC
    CIG0
    SOCADV
    FHISP             -0.001       0.000      0.000      -0.001       0.000      *

  Specific indirect 7
    WIC
    MAGE
    CIG0
    SOCADV
    FHISP              0.000       0.000      0.000       0.000       0.000      *

  Direct
    WIC
    FHISP              0.197       0.007      0.000       0.183       0.211      *


Effects from OTHF to WIC

    Total              0.226       0.012      0.000       0.202       0.251      *
    Total indirect    -0.016       0.007      0.013      -0.030      -0.002      *

  Specific indirect 1
    WIC
    SOCADV
    OTHF              -0.017       0.007      0.010      -0.031      -0.003      *

  Specific indirect 2
    WIC
    MEDUC
    CIG0
    OTHF               0.001       0.000      0.000       0.000       0.001      *

  Specific indirect 3
    WIC
    MEDUC
    SOCADV
    OTHF               0.001       0.000      0.010       0.000       0.001      *

  Specific indirect 4
    WIC
    MAGE
    CIG0
    OTHF               0.000       0.000      0.000       0.000       0.000      *

  Specific indirect 5
    WIC
    MAGE
    SOCADV
    OTHF              -0.001       0.000      0.010      -0.002       0.000      *

  Specific indirect 6
    WIC
    MEDUC
    CIG0
    SOCADV
    OTHF               0.000       0.000      0.010       0.000       0.000      *

  Specific indirect 7
    WIC
    MAGE
    CIG0
    SOCADV
    OTHF               0.000       0.000      0.010       0.000       0.000      *

  Direct
    WIC
    OTHF               0.242       0.012      0.000       0.219       0.265      *


Effects from SOCADV to WIC

    Total             -0.997       0.010      0.000      -1.015      -0.976      *
    Total indirect    -0.020       0.014      0.060      -0.050       0.007

  Specific indirect 1
    WIC
    MEDUC
    SOCADV             0.036       0.011      0.000       0.013       0.056      *

  Specific indirect 2
    WIC
    MAGE
    SOCADV            -0.058       0.004      0.000      -0.066      -0.051      *

  Specific indirect 3
    WIC
    MEDUC
    CIG0
    SOCADV             0.001       0.000      0.000       0.001       0.002      *

  Specific indirect 4
    WIC
    MAGE
    CIG0
    SOCADV             0.000       0.000      0.000       0.000       0.001      *

  Direct
    WIC
    SOCADV            -0.977       0.024      0.000      -1.020      -0.927      *


Effects from CIG0 to WIC

    Total             -0.003       0.001      0.000      -0.005      -0.002      *
    Total indirect    -0.003       0.001      0.000      -0.005      -0.002      *

  Specific indirect 1
    WIC
    MEDUC
    CIG0              -0.002       0.001      0.000      -0.004      -0.001      *

  Specific indirect 2
    WIC
    MAGE
    CIG0              -0.001       0.000      0.000      -0.001       0.000      *


Effects from MAGE to WIC

    Total             -0.082       0.005      0.000      -0.093      -0.072      *
    Total indirect     0.000       0.000      0.000       0.000       0.000

  Direct
    WIC
    MAGE              -0.082       0.005      0.000      -0.093      -0.072      *


Effects from FAGE to WIC

    Total              0.000       0.000      0.000       0.000       0.000
    Total indirect     0.000       0.000      0.000       0.000       0.000


Effects from MEDUC to WIC

    Total              0.027       0.008      0.000       0.010       0.042      *
    Total indirect     0.000       0.000      0.000       0.000       0.000

  Direct
    WIC
    MEDUC              0.027       0.008      0.000       0.010       0.042      *


Effects from FEDUC to WIC

    Total              0.000       0.000      0.000       0.000       0.000
    Total indirect     0.000       0.000      0.000       0.000       0.000


Effects from MHT to WIC

    Total              0.000       0.000      0.000       0.000       0.000
    Total indirect     0.000       0.000      0.000       0.000       0.000


Effects from BMI to WIC

    Total              0.000       0.000      0.000       0.000       0.000
    Total indirect     0.000       0.000      0.000       0.000       0.000


Effects from AFRAMM to PRECAREM

    Total              0.187       0.008      0.000       0.171       0.203      *
    Total indirect     0.034       0.003      0.000       0.029       0.041      *

  Specific indirect 1
    PRECAREM
    PAYER
    AFRAMM             0.038       0.002      0.000       0.035       0.041      *

  Specific indirect 2
    PRECAREM
    MEDUC
    AFRAMM            -0.002       0.000      0.000      -0.002      -0.001      *

  Specific indirect 3
    PRECAREM
    CIG0
    AFRAMM            -0.017       0.002      0.000      -0.022      -0.013      *

  Specific indirect 4
    PRECAREM
    WIC
    AFRAMM            -0.020       0.001      0.000      -0.022      -0.017      *

  Specific indirect 5
    PRECAREM
    MAGE
    AFRAMM             0.000       0.000      0.327       0.000       0.000

  Specific indirect 6
    PRECAREM
    BMI
    AFRAMM            -0.001       0.000      0.000      -0.001       0.000      *

  Specific indirect 7
    PRECAREM
    SOCADV
    AFRAMM             0.005       0.002      0.020       0.000       0.010      *

  Specific indirect 8
    PRECAREM
    PAYER
    SOCADV
    AFRAMM             0.027       0.001      0.000       0.024       0.029      *

  Specific indirect 9
    PRECAREM
    MEDUC
    CIG0
    AFRAMM            -0.002       0.000      0.000      -0.003      -0.002      *

  Specific indirect 10
    PRECAREM
    MEDUC
    SOCADV
    AFRAMM             0.012       0.001      0.000       0.010       0.014      *

  Specific indirect 11
    PRECAREM
    CIG0
    SOCADV
    AFRAMM             0.003       0.000      0.000       0.002       0.004      *

  Specific indirect 12
    PRECAREM
    WIC
    MEDUC
    AFRAMM             0.000       0.000      0.000       0.000       0.000      *

  Specific indirect 13
    PRECAREM
    WIC
    MAGE
    AFRAMM             0.000       0.000      0.327       0.000       0.000

  Specific indirect 14
    PRECAREM
    WIC
    SOCADV
    AFRAMM            -0.012       0.001      0.000      -0.013      -0.010      *

  Specific indirect 15
    PRECAREM
    MAGE
    CIG0
    AFRAMM             0.000       0.000      0.000       0.000       0.000      *

  Specific indirect 16
    PRECAREM
    MAGE
    SOCADV
    AFRAMM             0.006       0.000      0.000       0.005       0.007      *

  Specific indirect 17
    PRECAREM
    BMI
    MEDUC
    AFRAMM             0.000       0.000      0.000       0.000       0.000      *

  Specific indirect 18
    PRECAREM
    BMI
    CIG0
    AFRAMM             0.000       0.000      0.000       0.000       0.000      *

  Specific indirect 19
    PRECAREM
    BMI
    MAGE
    AFRAMM             0.000       0.000      0.327       0.000       0.000

  Specific indirect 20
    PRECAREM
    BMI
    SOCADV
    AFRAMM            -0.003       0.000      0.000      -0.003      -0.002      *

  Specific indirect 21
    PRECAREM
    PAYER
    FEDUC
    SOCADV
    AFRAMM            -0.002       0.000      0.000      -0.002      -0.001      *

  Specific indirect 22
    PRECAREM
    PAYER
    FAGE
    SOCADV
    AFRAMM             0.000       0.000      0.208       0.000       0.000

  Specific indirect 23
    PRECAREM
    MEDUC
    CIG0
    SOCADV
    AFRAMM             0.000       0.000      0.000       0.000       0.001      *

  Specific indirect 24
    PRECAREM
    WIC
    MEDUC
    CIG0
    AFRAMM             0.000       0.000      0.000       0.000       0.000      *

  Specific indirect 25
    PRECAREM
    WIC
    MEDUC
    SOCADV
    AFRAMM             0.000       0.000      0.000       0.000       0.001      *

  Specific indirect 26
    PRECAREM
    WIC
    MAGE
    CIG0
    AFRAMM             0.000       0.000      0.000       0.000       0.000      *

  Specific indirect 27
    PRECAREM
    WIC
    MAGE
    SOCADV
    AFRAMM            -0.001       0.000      0.000      -0.001      -0.001      *

  Specific indirect 28
    PRECAREM
    MAGE
    CIG0
    SOCADV
    AFRAMM             0.000       0.000      0.000       0.000       0.000      *

  Specific indirect 29
    PRECAREM
    BMI
    MEDUC
    CIG0
    AFRAMM             0.000       0.000      0.000       0.000       0.000      *

  Specific indirect 30
    PRECAREM
    BMI
    MEDUC
    SOCADV
    AFRAMM             0.001       0.000      0.000       0.001       0.001      *

  Specific indirect 31
    PRECAREM
    BMI
    CIG0
    SOCADV
    AFRAMM             0.000       0.000      0.000       0.000       0.000      *

  Specific indirect 32
    PRECAREM
    BMI
    MAGE
    CIG0
    AFRAMM             0.000       0.000      0.000       0.000       0.000      *

  Specific indirect 33
    PRECAREM
    BMI
    MAGE
    SOCADV
    AFRAMM             0.001       0.000      0.000       0.001       0.001      *

  Specific indirect 34
    PRECAREM
    PAYER
    FEDUC
    FAGE
    SOCADV
    AFRAMM             0.000       0.000      0.012       0.000       0.000      *

  Specific indirect 35
    PRECAREM
    WIC
    MEDUC
    CIG0
    SOCADV
    AFRAMM             0.000       0.000      0.000       0.000       0.000      *

  Specific indirect 36
    PRECAREM
    WIC
    MAGE
    CIG0
    SOCADV
    AFRAMM             0.000       0.000      0.000       0.000       0.000      *

  Specific indirect 37
    PRECAREM
    BMI
    MEDUC
    CIG0
    SOCADV
    AFRAMM             0.000       0.000      0.000       0.000       0.000      *

  Specific indirect 38
    PRECAREM
    BMI
    MAGE
    CIG0
    SOCADV
    AFRAMM             0.000       0.000      0.000       0.000       0.000      *

  Direct
    PRECAREM
    AFRAMM             0.152       0.008      0.000       0.136       0.169      *


Effects from MHISP to PRECAREM

    Total              0.119       0.005      0.000       0.109       0.130      *
    Total indirect     0.063       0.003      0.000       0.057       0.069      *

  Specific indirect 1
    PRECAREM
    PAYER
    MHISP              0.020       0.001      0.000       0.018       0.022      *

  Specific indirect 2
    PRECAREM
    MEDUC
    MHISP              0.008       0.001      0.000       0.006       0.009      *

  Specific indirect 3
    PRECAREM
    CIG0
    MHISP             -0.018       0.002      0.000      -0.023      -0.014      *

  Specific indirect 4
    PRECAREM
    WIC
    MHISP             -0.012       0.001      0.000      -0.013      -0.010      *

  Specific indirect 5
    PRECAREM
    MAGE
    MHISP             -0.001       0.000      0.000      -0.002      -0.001      *

  Specific indirect 6
    PRECAREM
    BMI
    MHISP              0.000       0.000      0.001       0.000       0.001      *

  Specific indirect 7
    PRECAREM
    SOCADV
    MHISP              0.009       0.004      0.020       0.001       0.017      *

  Specific indirect 8
    PRECAREM
    PAYER
    SOCADV
    MHISP              0.047       0.002      0.000       0.044       0.051      *

  Specific indirect 9
    PRECAREM
    MEDUC
    CIG0
    MHISP             -0.003       0.000      0.000      -0.003      -0.002      *

  Specific indirect 10
    PRECAREM
    MEDUC
    SOCADV
    MHISP              0.021       0.002      0.000       0.018       0.024      *

  Specific indirect 11
    PRECAREM
    CIG0
    SOCADV
    MHISP              0.006       0.001      0.000       0.004       0.007      *

  Specific indirect 12
    PRECAREM
    WIC
    MEDUC
    MHISP              0.000       0.000      0.000       0.000       0.000      *

  Specific indirect 13
    PRECAREM
    WIC
    MAGE
    MHISP              0.000       0.000      0.000       0.000       0.000      *

  Specific indirect 14
    PRECAREM
    WIC
    SOCADV
    MHISP             -0.021       0.001      0.000      -0.023      -0.018      *

  Specific indirect 15
    PRECAREM
    MAGE
    CIG0
    MHISP              0.000       0.000      0.000       0.000       0.000      *

  Specific indirect 16
    PRECAREM
    MAGE
    SOCADV
    MHISP              0.010       0.001      0.000       0.009       0.012      *

  Specific indirect 17
    PRECAREM
    BMI
    MEDUC
    MHISP              0.001       0.000      0.000       0.000       0.001      *

  Specific indirect 18
    PRECAREM
    BMI
    CIG0
    MHISP              0.000       0.000      0.000       0.000       0.000      *

  Specific indirect 19
    PRECAREM
    BMI
    MAGE
    MHISP              0.000       0.000      0.000       0.000       0.000      *

  Specific indirect 20
    PRECAREM
    BMI
    SOCADV
    MHISP             -0.005       0.000      0.000      -0.005      -0.004      *

  Specific indirect 21
    PRECAREM
    PAYER
    FEDUC
    SOCADV
    MHISP             -0.003       0.000      0.000      -0.004      -0.002      *

  Specific indirect 22
    PRECAREM
    PAYER
    FAGE
    SOCADV
    MHISP              0.000       0.000      0.208       0.000       0.000

  Specific indirect 23
    PRECAREM
    MEDUC
    CIG0
    SOCADV
    MHISP              0.001       0.000      0.000       0.001       0.001      *

  Specific indirect 24
    PRECAREM
    WIC
    MEDUC
    CIG0
    MHISP              0.000       0.000      0.000       0.000       0.000      *

  Specific indirect 25
    PRECAREM
    WIC
    MEDUC
    SOCADV
    MHISP              0.001       0.000      0.000       0.000       0.001      *

  Specific indirect 26
    PRECAREM
    WIC
    MAGE
    CIG0
    MHISP              0.000       0.000      0.000       0.000       0.000      *

  Specific indirect 27
    PRECAREM
    WIC
    MAGE
    SOCADV
    MHISP             -0.001       0.000      0.000      -0.001      -0.001      *

  Specific indirect 28
    PRECAREM
    MAGE
    CIG0
    SOCADV
    MHISP              0.000       0.000      0.000       0.000       0.000      *

  Specific indirect 29
    PRECAREM
    BMI
    MEDUC
    CIG0
    MHISP              0.000       0.000      0.000       0.000       0.000      *

  Specific indirect 30
    PRECAREM
    BMI
    MEDUC
    SOCADV
    MHISP              0.002       0.000      0.000       0.001       0.002      *

  Specific indirect 31
    PRECAREM
    BMI
    CIG0
    SOCADV
    MHISP              0.000       0.000      0.000       0.000       0.000      *

  Specific indirect 32
    PRECAREM
    BMI
    MAGE
    CIG0
    MHISP              0.000       0.000      0.000       0.000       0.000      *

  Specific indirect 33
    PRECAREM
    BMI
    MAGE
    SOCADV
    MHISP              0.001       0.000      0.000       0.001       0.002      *

  Specific indirect 34
    PRECAREM
    PAYER
    FEDUC
    FAGE
    SOCADV
    MHISP              0.000       0.000      0.012       0.000       0.000      *

  Specific indirect 35
    PRECAREM
    WIC
    MEDUC
    CIG0
    SOCADV
    MHISP              0.000       0.000      0.000       0.000       0.000      *

  Specific indirect 36
    PRECAREM
    WIC
    MAGE
    CIG0
    SOCADV
    MHISP              0.000       0.000      0.000       0.000       0.000      *

  Specific indirect 37
    PRECAREM
    BMI
    MEDUC
    CIG0
    SOCADV
    MHISP              0.000       0.000      0.000       0.000       0.000      *

  Specific indirect 38
    PRECAREM
    BMI
    MAGE
    CIG0
    SOCADV
    MHISP              0.000       0.000      0.000       0.000       0.000      *

  Direct
    PRECAREM
    MHISP              0.057       0.006      0.000       0.045       0.068      *


Effects from OTHM to PRECAREM

    Total              0.051       0.007      0.000       0.036       0.065      *
    Total indirect    -0.054       0.003      0.000      -0.060      -0.048      *

  Specific indirect 1
    PRECAREM
    PAYER
    OTHM               0.051       0.002      0.000       0.047       0.055      *

  Specific indirect 2
    PRECAREM
    MEDUC
    OTHM               0.010       0.001      0.000       0.008       0.011      *

  Specific indirect 3
    PRECAREM
    CIG0
    OTHM              -0.009       0.001      0.000      -0.011      -0.006      *

  Specific indirect 4
    PRECAREM
    WIC
    OTHM              -0.019       0.001      0.000      -0.022      -0.017      *

  Specific indirect 5
    PRECAREM
    MAGE
    OTHM               0.000       0.000      0.019       0.000       0.001      *

  Specific indirect 6
    PRECAREM
    BMI
    OTHM               0.007       0.001      0.000       0.005       0.008      *

  Specific indirect 7
    PRECAREM
    SOCADV
    OTHM              -0.012       0.006      0.020      -0.023      -0.001      *

  Specific indirect 8
    PRECAREM
    PAYER
    SOCADV
    OTHM              -0.065       0.002      0.000      -0.069      -0.060      *

  Specific indirect 9
    PRECAREM
    MEDUC
    CIG0
    OTHM              -0.001       0.000      0.000      -0.001      -0.001      *

  Specific indirect 10
    PRECAREM
    MEDUC
    SOCADV
    OTHM              -0.029       0.002      0.000      -0.033      -0.025      *

  Specific indirect 11
    PRECAREM
    CIG0
    SOCADV
    OTHM              -0.008       0.001      0.000      -0.010      -0.006      *

  Specific indirect 12
    PRECAREM
    WIC
    MEDUC
    OTHM               0.000       0.000      0.000       0.000       0.001      *

  Specific indirect 13
    PRECAREM
    WIC
    MAGE
    OTHM               0.000       0.000      0.019       0.000       0.000      *

  Specific indirect 14
    PRECAREM
    WIC
    SOCADV
    OTHM               0.028       0.002      0.000       0.025       0.032      *

  Specific indirect 15
    PRECAREM
    MAGE
    CIG0
    OTHM               0.000       0.000      0.000       0.000       0.000      *

  Specific indirect 16
    PRECAREM
    MAGE
    SOCADV
    OTHM              -0.014       0.001      0.000      -0.016      -0.012      *

  Specific indirect 17
    PRECAREM
    BMI
    MEDUC
    OTHM               0.001       0.000      0.000       0.001       0.001      *

  Specific indirect 18
    PRECAREM
    BMI
    CIG0
    OTHM               0.000       0.000      0.000       0.000       0.000      *

  Specific indirect 19
    PRECAREM
    BMI
    MAGE
    OTHM               0.000       0.000      0.019       0.000       0.000      *

  Specific indirect 20
    PRECAREM
    BMI
    SOCADV
    OTHM               0.006       0.001      0.000       0.005       0.007      *

  Specific indirect 21
    PRECAREM
    PAYER
    FEDUC
    SOCADV
    OTHM               0.004       0.000      0.000       0.003       0.005      *

  Specific indirect 22
    PRECAREM
    PAYER
    FAGE
    SOCADV
    OTHM               0.000       0.000      0.208       0.000       0.000

  Specific indirect 23
    PRECAREM
    MEDUC
    CIG0
    SOCADV
    OTHM              -0.001       0.000      0.000      -0.001      -0.001      *

  Specific indirect 24
    PRECAREM
    WIC
    MEDUC
    CIG0
    OTHM               0.000       0.000      0.000       0.000       0.000      *

  Specific indirect 25
    PRECAREM
    WIC
    MEDUC
    SOCADV
    OTHM              -0.001       0.000      0.000      -0.002       0.000      *

  Specific indirect 26
    PRECAREM
    WIC
    MAGE
    CIG0
    OTHM               0.000       0.000      0.000       0.000       0.000      *

  Specific indirect 27
    PRECAREM
    WIC
    MAGE
    SOCADV
    OTHM               0.002       0.000      0.000       0.001       0.002      *

  Specific indirect 28
    PRECAREM
    MAGE
    CIG0
    SOCADV
    OTHM               0.000       0.000      0.000       0.000       0.000      *

  Specific indirect 29
    PRECAREM
    BMI
    MEDUC
    CIG0
    OTHM               0.000       0.000      0.000       0.000       0.000      *

  Specific indirect 30
    PRECAREM
    BMI
    MEDUC
    SOCADV
    OTHM              -0.002       0.000      0.000      -0.003      -0.002      *

  Specific indirect 31
    PRECAREM
    BMI
    CIG0
    SOCADV
    OTHM               0.000       0.000      0.000       0.000       0.000      *

  Specific indirect 32
    PRECAREM
    BMI
    MAGE
    CIG0
    OTHM               0.000       0.000      0.000       0.000       0.000      *

  Specific indirect 33
    PRECAREM
    BMI
    MAGE
    SOCADV
    OTHM              -0.002       0.000      0.000      -0.002      -0.002      *

  Specific indirect 34
    PRECAREM
    PAYER
    FEDUC
    FAGE
    SOCADV
    OTHM               0.000       0.000      0.012       0.000       0.000      *

  Specific indirect 35
    PRECAREM
    WIC
    MEDUC
    CIG0
    SOCADV
    OTHM               0.000       0.000      0.000       0.000       0.000      *

  Specific indirect 36
    PRECAREM
    WIC
    MAGE
    CIG0
    SOCADV
    OTHM               0.000       0.000      0.000       0.000       0.000      *

  Specific indirect 37
    PRECAREM
    BMI
    MEDUC
    CIG0
    SOCADV
    OTHM               0.000       0.000      0.000       0.000       0.000      *

  Specific indirect 38
    PRECAREM
    BMI
    MAGE
    CIG0
    SOCADV
    OTHM               0.000       0.000      0.000       0.000       0.000      *

  Direct
    PRECAREM
    OTHM               0.105       0.008      0.000       0.090       0.121      *


Effects from AFRAMF to PRECAREM

    Total              0.202       0.007      0.000       0.187       0.216      *
    Total indirect     0.117       0.002      0.000       0.113       0.122      *

  Specific indirect 1
    PRECAREM
    PAYER
    AFRAMF             0.016       0.001      0.000       0.014       0.019      *

  Specific indirect 2
    PRECAREM
    CIG0
    AFRAMF            -0.006       0.001      0.000      -0.007      -0.004      *

  Specific indirect 3
    PRECAREM
    WIC
    AFRAMF            -0.012       0.001      0.000      -0.014      -0.011      *

  Specific indirect 4
    PRECAREM
    SOCADV
    AFRAMF             0.015       0.007      0.020       0.001       0.030      *

  Specific indirect 5
    PRECAREM
    PAYER
    FEDUC
    AFRAMF             0.001       0.000      0.000       0.001       0.001      *

  Specific indirect 6
    PRECAREM
    PAYER
    FAGE
    AFRAMF             0.000       0.000      0.208       0.000       0.000

  Specific indirect 7
    PRECAREM
    PAYER
    SOCADV
    AFRAMF             0.083       0.003      0.000       0.077       0.088      *

  Specific indirect 8
    PRECAREM
    MEDUC
    CIG0
    AFRAMF            -0.001       0.000      0.000      -0.001      -0.001      *

  Specific indirect 9
    PRECAREM
    MEDUC
    SOCADV
    AFRAMF             0.037       0.003      0.000       0.031       0.042      *

  Specific indirect 10
    PRECAREM
    CIG0
    SOCADV
    AFRAMF             0.010       0.001      0.000       0.007       0.012      *

  Specific indirect 11
    PRECAREM
    WIC
    SOCADV
    AFRAMF            -0.036       0.002      0.000      -0.041      -0.032      *

  Specific indirect 12
    PRECAREM
    MAGE
    CIG0
    AFRAMF             0.000       0.000      0.000       0.000       0.000      *

  Specific indirect 13
    PRECAREM
    MAGE
    SOCADV
    AFRAMF             0.018       0.001      0.000       0.016       0.021      *

  Specific indirect 14
    PRECAREM
    BMI
    CIG0
    AFRAMF             0.000       0.000      0.000       0.000       0.000      *

  Specific indirect 15
    PRECAREM
    BMI
    SOCADV
    AFRAMF            -0.008       0.001      0.000      -0.010      -0.007      *

  Specific indirect 16
    PRECAREM
    PAYER
    FEDUC
    FAGE
    AFRAMF             0.000       0.000      0.012       0.000       0.000      *

  Specific indirect 17
    PRECAREM
    PAYER
    FEDUC
    SOCADV
    AFRAMF            -0.005       0.001      0.000      -0.006      -0.004      *

  Specific indirect 18
    PRECAREM
    PAYER
    FAGE
    SOCADV
    AFRAMF             0.000       0.000      0.208       0.000       0.000

  Specific indirect 19
    PRECAREM
    MEDUC
    CIG0
    SOCADV
    AFRAMF             0.001       0.000      0.000       0.001       0.002      *

  Specific indirect 20
    PRECAREM
    WIC
    MEDUC
    CIG0
    AFRAMF             0.000       0.000      0.000       0.000       0.000      *

  Specific indirect 21
    PRECAREM
    WIC
    MEDUC
    SOCADV
    AFRAMF             0.001       0.000      0.000       0.000       0.002      *

  Specific indirect 22
    PRECAREM
    WIC
    MAGE
    CIG0
    AFRAMF             0.000       0.000      0.000       0.000       0.000      *

  Specific indirect 23
    PRECAREM
    WIC
    MAGE
    SOCADV
    AFRAMF            -0.002       0.000      0.000      -0.003      -0.002      *

  Specific indirect 24
    PRECAREM
    MAGE
    CIG0
    SOCADV
    AFRAMF             0.000       0.000      0.000       0.000       0.000      *

  Specific indirect 25
    PRECAREM
    BMI
    MEDUC
    CIG0
    AFRAMF             0.000       0.000      0.000       0.000       0.000      *

  Specific indirect 26
    PRECAREM
    BMI
    MEDUC
    SOCADV
    AFRAMF             0.003       0.000      0.000       0.002       0.003      *

  Specific indirect 27
    PRECAREM
    BMI
    CIG0
    SOCADV
    AFRAMF             0.000       0.000      0.000       0.000       0.000      *

  Specific indirect 28
    PRECAREM
    BMI
    MAGE
    CIG0
    AFRAMF             0.000       0.000      0.000       0.000       0.000      *

  Specific indirect 29
    PRECAREM
    BMI
    MAGE
    SOCADV
    AFRAMF             0.002       0.000      0.000       0.002       0.003      *

  Specific indirect 30
    PRECAREM
    PAYER
    FEDUC
    FAGE
    SOCADV
    AFRAMF             0.000       0.000      0.012       0.000       0.000      *

  Specific indirect 31
    PRECAREM
    WIC
    MEDUC
    CIG0
    SOCADV
    AFRAMF             0.000       0.000      0.000       0.000       0.000      *

  Specific indirect 32
    PRECAREM
    WIC
    MAGE
    CIG0
    SOCADV
    AFRAMF             0.000       0.000      0.000       0.000       0.000      *

  Specific indirect 33
    PRECAREM
    BMI
    MEDUC
    CIG0
    SOCADV
    AFRAMF             0.000       0.000      0.000       0.000       0.000      *

  Specific indirect 34
    PRECAREM
    BMI
    MAGE
    CIG0
    SOCADV
    AFRAMF             0.000       0.000      0.000       0.000       0.000      *

  Direct
    PRECAREM
    AFRAMF             0.085       0.008      0.000       0.070       0.099      *


Effects from FHISP to PRECAREM

    Total              0.124       0.005      0.000       0.113       0.134      *
    Total indirect     0.085       0.002      0.000       0.080       0.090      *

  Specific indirect 1
    PRECAREM
    PAYER
    FHISP              0.012       0.001      0.000       0.010       0.014      *

  Specific indirect 2
    PRECAREM
    CIG0
    FHISP             -0.013       0.002      0.000      -0.016      -0.009      *

  Specific indirect 3
    PRECAREM
    WIC
    FHISP             -0.011       0.001      0.000      -0.012      -0.010      *

  Specific indirect 4
    PRECAREM
    SOCADV
    FHISP              0.013       0.006      0.020       0.001       0.025      *

  Specific indirect 5
    PRECAREM
    PAYER
    FEDUC
    FHISP             -0.001       0.000      0.000      -0.001      -0.001      *

  Specific indirect 6
    PRECAREM
    PAYER
    FAGE
    FHISP              0.000       0.000      0.208       0.000       0.000

  Specific indirect 7
    PRECAREM
    PAYER
    SOCADV
    FHISP              0.069       0.002      0.000       0.065       0.074      *

  Specific indirect 8
    PRECAREM
    MEDUC
    CIG0
    FHISP             -0.002       0.000      0.000      -0.002      -0.001      *

  Specific indirect 9
    PRECAREM
    MEDUC
    SOCADV
    FHISP              0.031       0.002      0.000       0.026       0.036      *

  Specific indirect 10
    PRECAREM
    CIG0
    SOCADV
    FHISP              0.008       0.001      0.000       0.006       0.010      *

  Specific indirect 11
    PRECAREM
    WIC
    SOCADV
    FHISP             -0.030       0.002      0.000      -0.034      -0.027      *

  Specific indirect 12
    PRECAREM
    MAGE
    CIG0
    FHISP              0.000       0.000      0.000       0.000       0.000      *

  Specific indirect 13
    PRECAREM
    MAGE
    SOCADV
    FHISP              0.015       0.001      0.000       0.013       0.017      *

  Specific indirect 14
    PRECAREM
    BMI
    CIG0
    FHISP              0.000       0.000      0.000       0.000       0.000      *

  Specific indirect 15
    PRECAREM
    BMI
    SOCADV
    FHISP             -0.007       0.001      0.000      -0.008      -0.006      *

  Specific indirect 16
    PRECAREM
    PAYER
    FEDUC
    FAGE
    FHISP              0.000       0.000      0.015       0.000       0.000      *

  Specific indirect 17
    PRECAREM
    PAYER
    FEDUC
    SOCADV
    FHISP             -0.004       0.001      0.000      -0.005      -0.003      *

  Specific indirect 18
    PRECAREM
    PAYER
    FAGE
    SOCADV
    FHISP              0.000       0.000      0.208       0.000       0.000

  Specific indirect 19
    PRECAREM
    MEDUC
    CIG0
    SOCADV
    FHISP              0.001       0.000      0.000       0.001       0.001      *

  Specific indirect 20
    PRECAREM
    WIC
    MEDUC
    CIG0
    FHISP              0.000       0.000      0.000       0.000       0.000      *

  Specific indirect 21
    PRECAREM
    WIC
    MEDUC
    SOCADV
    FHISP              0.001       0.000      0.000       0.000       0.002      *

  Specific indirect 22
    PRECAREM
    WIC
    MAGE
    CIG0
    FHISP              0.000       0.000      0.000       0.000       0.000      *

  Specific indirect 23
    PRECAREM
    WIC
    MAGE
    SOCADV
    FHISP             -0.002       0.000      0.000      -0.002      -0.002      *

  Specific indirect 24
    PRECAREM
    MAGE
    CIG0
    SOCADV
    FHISP              0.000       0.000      0.000       0.000       0.000      *

  Specific indirect 25
    PRECAREM
    BMI
    MEDUC
    CIG0
    FHISP              0.000       0.000      0.000       0.000       0.000      *

  Specific indirect 26
    PRECAREM
    BMI
    MEDUC
    SOCADV
    FHISP              0.002       0.000      0.000       0.002       0.003      *

  Specific indirect 27
    PRECAREM
    BMI
    CIG0
    SOCADV
    FHISP              0.000       0.000      0.000       0.000       0.000      *

  Specific indirect 28
    PRECAREM
    BMI
    MAGE
    CIG0
    FHISP              0.000       0.000      0.000       0.000       0.000      *

  Specific indirect 29
    PRECAREM
    BMI
    MAGE
    SOCADV
    FHISP              0.002       0.000      0.000       0.002       0.002      *

  Specific indirect 30
    PRECAREM
    PAYER
    FEDUC
    FAGE
    SOCADV
    FHISP              0.000       0.000      0.012       0.000       0.000      *

  Specific indirect 31
    PRECAREM
    WIC
    MEDUC
    CIG0
    SOCADV
    FHISP              0.000       0.000      0.000       0.000       0.000      *

  Specific indirect 32
    PRECAREM
    WIC
    MAGE
    CIG0
    SOCADV
    FHISP              0.000       0.000      0.000       0.000       0.000      *

  Specific indirect 33
    PRECAREM
    BMI
    MEDUC
    CIG0
    SOCADV
    FHISP              0.000       0.000      0.000       0.000       0.000      *

  Specific indirect 34
    PRECAREM
    BMI
    MAGE
    CIG0
    SOCADV
    FHISP              0.000       0.000      0.000       0.000       0.000      *

  Direct
    PRECAREM
    FHISP              0.038       0.006      0.000       0.027       0.050      *


Effects from OTHF to PRECAREM

    Total              0.061       0.008      0.000       0.046       0.077      *
    Total indirect    -0.005       0.002      0.009      -0.009      -0.001      *

  Specific indirect 1
    PRECAREM
    PAYER
    OTHF               0.018       0.001      0.000       0.016       0.021      *

  Specific indirect 2
    PRECAREM
    CIG0
    OTHF              -0.006       0.001      0.000      -0.008      -0.005      *

  Specific indirect 3
    PRECAREM
    WIC
    OTHF              -0.014       0.001      0.000      -0.016      -0.012      *

  Specific indirect 4
    PRECAREM
    SOCADV
    OTHF               0.000       0.000      0.029      -0.001       0.000

  Specific indirect 5
    PRECAREM
    PAYER
    FEDUC
    OTHF               0.001       0.000      0.000       0.001       0.001      *

  Specific indirect 6
    PRECAREM
    PAYER
    FAGE
    OTHF               0.000       0.000      0.208       0.000       0.000

  Specific indirect 7
    PRECAREM
    PAYER
    SOCADV
    OTHF              -0.002       0.001      0.010      -0.004       0.000      *

  Specific indirect 8
    PRECAREM
    MEDUC
    CIG0
    OTHF              -0.001       0.000      0.000      -0.001      -0.001      *

  Specific indirect 9
    PRECAREM
    MEDUC
    SOCADV
    OTHF              -0.001       0.000      0.010      -0.002       0.000      *

  Specific indirect 10
    PRECAREM
    CIG0
    SOCADV
    OTHF               0.000       0.000      0.010       0.000       0.000      *

  Specific indirect 11
    PRECAREM
    WIC
    SOCADV
    OTHF               0.001       0.000      0.010       0.000       0.002      *

  Specific indirect 12
    PRECAREM
    MAGE
    CIG0
    OTHF               0.000       0.000      0.000       0.000       0.000      *

  Specific indirect 13
    PRECAREM
    MAGE
    SOCADV
    OTHF               0.000       0.000      0.010      -0.001       0.000      *

  Specific indirect 14
    PRECAREM
    BMI
    CIG0
    OTHF               0.000       0.000      0.000       0.000       0.000      *

  Specific indirect 15
    PRECAREM
    BMI
    SOCADV
    OTHF               0.000       0.000      0.010       0.000       0.000      *

  Specific indirect 16
    PRECAREM
    PAYER
    FEDUC
    FAGE
    OTHF               0.000       0.000      0.012       0.000       0.000      *

  Specific indirect 17
    PRECAREM
    PAYER
    FEDUC
    SOCADV
    OTHF               0.000       0.000      0.010       0.000       0.000      *

  Specific indirect 18
    PRECAREM
    PAYER
    FAGE
    SOCADV
    OTHF               0.000       0.000      0.214       0.000       0.000

  Specific indirect 19
    PRECAREM
    MEDUC
    CIG0
    SOCADV
    OTHF               0.000       0.000      0.010       0.000       0.000      *

  Specific indirect 20
    PRECAREM
    WIC
    MEDUC
    CIG0
    OTHF               0.000       0.000      0.000       0.000       0.000      *

  Specific indirect 21
    PRECAREM
    WIC
    MEDUC
    SOCADV
    OTHF               0.000       0.000      0.010       0.000       0.000

  Specific indirect 22
    PRECAREM
    WIC
    MAGE
    CIG0
    OTHF               0.000       0.000      0.000       0.000       0.000      *

  Specific indirect 23
    PRECAREM
    WIC
    MAGE
    SOCADV
    OTHF               0.000       0.000      0.010       0.000       0.000      *

  Specific indirect 24
    PRECAREM
    MAGE
    CIG0
    SOCADV
    OTHF               0.000       0.000      0.010       0.000       0.000      *

  Specific indirect 25
    PRECAREM
    BMI
    MEDUC
    CIG0
    OTHF               0.000       0.000      0.000       0.000       0.000      *

  Specific indirect 26
    PRECAREM
    BMI
    MEDUC
    SOCADV
    OTHF               0.000       0.000      0.010       0.000       0.000      *

  Specific indirect 27
    PRECAREM
    BMI
    CIG0
    SOCADV
    OTHF               0.000       0.000      0.010       0.000       0.000      *

  Specific indirect 28
    PRECAREM
    BMI
    MAGE
    CIG0
    OTHF               0.000       0.000      0.000       0.000       0.000      *

  Specific indirect 29
    PRECAREM
    BMI
    MAGE
    SOCADV
    OTHF               0.000       0.000      0.010       0.000       0.000      *

  Specific indirect 30
    PRECAREM
    PAYER
    FEDUC
    FAGE
    SOCADV
    OTHF               0.000       0.000      0.021       0.000       0.000

  Specific indirect 31
    PRECAREM
    WIC
    MEDUC
    CIG0
    SOCADV
    OTHF               0.000       0.000      0.010       0.000       0.000      *

  Specific indirect 32
    PRECAREM
    WIC
    MAGE
    CIG0
    SOCADV
    OTHF               0.000       0.000      0.010       0.000       0.000      *

  Specific indirect 33
    PRECAREM
    BMI
    MEDUC
    CIG0
    SOCADV
    OTHF               0.000       0.000      0.010       0.000       0.000      *

  Specific indirect 34
    PRECAREM
    BMI
    MAGE
    CIG0
    SOCADV
    OTHF               0.000       0.000      0.010       0.000       0.000      *

  Direct
    PRECAREM
    OTHF               0.066       0.008      0.000       0.051       0.082      *


Effects from SOCADV to PRECAREM

    Total             -0.180       0.002      0.000      -0.185      -0.176      *
    Total indirect    -0.157       0.009      0.000      -0.176      -0.139      *

  Specific indirect 1
    PRECAREM
    PAYER
    SOCADV            -0.125       0.004      0.000      -0.133      -0.117      *

  Specific indirect 2
    PRECAREM
    MEDUC
    SOCADV            -0.056       0.004      0.000      -0.064      -0.048      *

  Specific indirect 3
    PRECAREM
    CIG0
    SOCADV            -0.015       0.002      0.000      -0.019      -0.011      *

  Specific indirect 4
    PRECAREM
    WIC
    SOCADV             0.054       0.003      0.000       0.048       0.061      *

  Specific indirect 5
    PRECAREM
    MAGE
    SOCADV            -0.028       0.002      0.000      -0.031      -0.024      *

  Specific indirect 6
    PRECAREM
    BMI
    SOCADV             0.012       0.001      0.000       0.010       0.014      *

  Specific indirect 7
    PRECAREM
    PAYER
    FEDUC
    SOCADV             0.008       0.001      0.000       0.006       0.010      *

  Specific indirect 8
    PRECAREM
    PAYER
    FAGE
    SOCADV             0.000       0.000      0.208       0.000       0.001

  Specific indirect 9
    PRECAREM
    MEDUC
    CIG0
    SOCADV            -0.002       0.000      0.000      -0.002      -0.002      *

  Specific indirect 10
    PRECAREM
    WIC
    MEDUC
    SOCADV            -0.002       0.001      0.000      -0.003      -0.001      *

  Specific indirect 11
    PRECAREM
    WIC
    MAGE
    SOCADV             0.003       0.000      0.000       0.003       0.004      *

  Specific indirect 12
    PRECAREM
    MAGE
    CIG0
    SOCADV             0.000       0.000      0.000       0.000       0.000      *

  Specific indirect 13
    PRECAREM
    BMI
    MEDUC
    SOCADV            -0.004       0.000      0.000      -0.005      -0.003      *

  Specific indirect 14
    PRECAREM
    BMI
    CIG0
    SOCADV             0.000       0.000      0.000       0.000       0.000      *

  Specific indirect 15
    PRECAREM
    BMI
    MAGE
    SOCADV            -0.004       0.000      0.000      -0.004      -0.003      *

  Specific indirect 16
    PRECAREM
    PAYER
    FEDUC
    FAGE
    SOCADV             0.000       0.000      0.012       0.000       0.000      *

  Specific indirect 17
    PRECAREM
    WIC
    MEDUC
    CIG0
    SOCADV             0.000       0.000      0.000       0.000       0.000      *

  Specific indirect 18
    PRECAREM
    WIC
    MAGE
    CIG0
    SOCADV             0.000       0.000      0.000       0.000       0.000      *

  Specific indirect 19
    PRECAREM
    BMI
    MEDUC
    CIG0
    SOCADV             0.000       0.000      0.000       0.000       0.000      *

  Specific indirect 20
    PRECAREM
    BMI
    MAGE
    CIG0
    SOCADV             0.000       0.000      0.000       0.000       0.000      *

  Direct
    PRECAREM
    SOCADV            -0.023       0.011      0.020      -0.045      -0.001      *


Effects from CIG0 to PRECAREM

    Total              0.031       0.003      0.000       0.024       0.037      *
    Total indirect     0.004       0.000      0.000       0.003       0.005      *

  Specific indirect 1
    PRECAREM
    MEDUC
    CIG0               0.004       0.000      0.000       0.003       0.004      *

  Specific indirect 2
    PRECAREM
    MAGE
    CIG0               0.000       0.000      0.000      -0.001       0.000      *

  Specific indirect 3
    PRECAREM
    BMI
    CIG0               0.000       0.000      0.000       0.000       0.000      *

  Specific indirect 4
    PRECAREM
    WIC
    MEDUC
    CIG0               0.000       0.000      0.000       0.000       0.000      *

  Specific indirect 5
    PRECAREM
    WIC
    MAGE
    CIG0               0.000       0.000      0.000       0.000       0.000      *

  Specific indirect 6
    PRECAREM
    BMI
    MEDUC
    CIG0               0.000       0.000      0.000       0.000       0.000      *

  Specific indirect 7
    PRECAREM
    BMI
    MAGE
    CIG0               0.000       0.000      0.000       0.000       0.000      *

  Direct
    PRECAREM
    CIG0               0.027       0.003      0.000       0.020       0.033      *


Effects from MAGE to PRECAREM

    Total             -0.040       0.003      0.000      -0.045      -0.035      *
    Total indirect    -0.001       0.001      0.181      -0.002       0.001

  Specific indirect 1
    PRECAREM
    WIC
    MAGE               0.005       0.000      0.000       0.004       0.005      *

  Specific indirect 2
    PRECAREM
    BMI
    MAGE              -0.005       0.000      0.000      -0.006      -0.004      *

  Direct
    PRECAREM
    MAGE              -0.039       0.003      0.000      -0.045      -0.034      *


Effects from FAGE to PRECAREM

    Total              0.000       0.000      0.157       0.000       0.001
    Total indirect     0.000       0.000      0.157       0.000       0.001

  Specific indirect 1
    PRECAREM
    PAYER
    FAGE               0.000       0.000      0.208       0.000       0.001

  Specific indirect 2
    PRECAREM
    PAYER
    FEDUC
    FAGE               0.000       0.000      0.012       0.000       0.000      *


Effects from MEDUC to PRECAREM

    Total             -0.047       0.003      0.000      -0.052      -0.041      *
    Total indirect    -0.005       0.001      0.000      -0.006      -0.003      *

  Specific indirect 1
    PRECAREM
    WIC
    MEDUC             -0.002       0.000      0.000      -0.002      -0.001      *

  Specific indirect 2
    PRECAREM
    BMI
    MEDUC             -0.003       0.000      0.000      -0.004      -0.002      *

  Direct
    PRECAREM
    MEDUC             -0.042       0.003      0.000      -0.048      -0.036      *


Effects from FEDUC to PRECAREM

    Total              0.007       0.001      0.000       0.006       0.009      *
    Total indirect     0.007       0.001      0.000       0.006       0.009      *

  Specific indirect 1
    PRECAREM
    PAYER
    FEDUC              0.007       0.001      0.000       0.006       0.009      *


Effects from MHT to PRECAREM

    Total              0.000       0.000      0.000       0.000       0.000
    Total indirect     0.000       0.000      0.000       0.000       0.000


Effects from BMI to PRECAREM

    Total             -0.024       0.002      0.000      -0.028      -0.020      *
    Total indirect     0.000       0.000      0.000       0.000       0.000

  Direct
    PRECAREM
    BMI               -0.024       0.002      0.000      -0.028      -0.020      *


Effects from AFRAMM to PRGBP

    Total              0.058       0.011      0.000       0.037       0.081      *
    Total indirect     0.002       0.004      0.273      -0.005       0.010

  Specific indirect 1
    PRGBP
    PAYER
    AFRAMM            -0.010       0.002      0.000      -0.014      -0.007      *

  Specific indirect 2
    PRGBP
    MEDUC
    AFRAMM             0.001       0.000      0.000       0.000       0.002      *

  Specific indirect 3
    PRGBP
    CIG0
    AFRAMM            -0.005       0.003      0.048      -0.012       0.001

  Specific indirect 4
    PRGBP
    WIC
    AFRAMM            -0.010       0.002      0.000      -0.013      -0.007      *

  Specific indirect 5
    PRGBP
    MAGE
    AFRAMM             0.000       0.000      0.327       0.000       0.000

  Specific indirect 6
    PRGBP
    MHT
    AFRAMM             0.000       0.000      0.448       0.000       0.000

  Specific indirect 7
    PRGBP
    BMI
    AFRAMM             0.005       0.001      0.000       0.003       0.008      *

  Specific indirect 8
    PRGBP
    SOCADV
    AFRAMM             0.035       0.004      0.000       0.027       0.042      *

  Specific indirect 9
    PRGBP
    PAYER
    SOCADV
    AFRAMM            -0.007       0.001      0.000      -0.010      -0.005      *

  Specific indirect 10
    PRGBP
    MEDUC
    CIG0
    AFRAMM             0.002       0.000      0.000       0.001       0.002      *

  Specific indirect 11
    PRGBP
    MEDUC
    SOCADV
    AFRAMM            -0.008       0.001      0.000      -0.011      -0.005      *

  Specific indirect 12
    PRGBP
    CIG0
    SOCADV
    AFRAMM             0.001       0.001      0.048       0.000       0.002

  Specific indirect 13
    PRGBP
    WIC
    MEDUC
    AFRAMM             0.000       0.000      0.000       0.000       0.000      *

  Specific indirect 14
    PRGBP
    WIC
    MAGE
    AFRAMM             0.000       0.000      0.327       0.000       0.000

  Specific indirect 15
    PRGBP
    WIC
    SOCADV
    AFRAMM            -0.006       0.001      0.000      -0.008      -0.004      *

  Specific indirect 16
    PRGBP
    FAGE
    SOCADV
    AFRAMM             0.003       0.000      0.000       0.002       0.003      *

  Specific indirect 17
    PRGBP
    MAGE
    CIG0
    AFRAMM             0.000       0.000      0.000       0.000       0.000      *

  Specific indirect 18
    PRGBP
    MAGE
    SOCADV
    AFRAMM            -0.007       0.001      0.000      -0.008      -0.006      *

  Specific indirect 19
    PRGBP
    MHT
    SOCADV
    AFRAMM            -0.001       0.000      0.000      -0.001      -0.001      *

  Specific indirect 20
    PRGBP
    BMI
    MEDUC
    AFRAMM             0.001       0.000      0.000       0.000       0.001      *

  Specific indirect 21
    PRGBP
    BMI
    CIG0
    AFRAMM             0.002       0.000      0.000       0.001       0.002      *

  Specific indirect 22
    PRGBP
    BMI
    MAGE
    AFRAMM             0.000       0.000      0.327       0.000       0.000

  Specific indirect 23
    PRGBP
    BMI
    SOCADV
    AFRAMM             0.021       0.001      0.000       0.019       0.023      *

  Specific indirect 24
    PRGBP
    PAYER
    FEDUC
    SOCADV
    AFRAMM             0.000       0.000      0.000       0.000       0.001      *

  Specific indirect 25
    PRGBP
    PAYER
    FAGE
    SOCADV
    AFRAMM             0.000       0.000      0.208       0.000       0.000

  Specific indirect 26
    PRGBP
    MEDUC
    CIG0
    SOCADV
    AFRAMM             0.000       0.000      0.000       0.000       0.000      *

  Specific indirect 27
    PRGBP
    WIC
    MEDUC
    CIG0
    AFRAMM             0.000       0.000      0.000       0.000       0.000      *

  Specific indirect 28
    PRGBP
    WIC
    MEDUC
    SOCADV
    AFRAMM             0.000       0.000      0.000       0.000       0.000      *

  Specific indirect 29
    PRGBP
    WIC
    MAGE
    CIG0
    AFRAMM             0.000       0.000      0.000       0.000       0.000      *

  Specific indirect 30
    PRGBP
    WIC
    MAGE
    SOCADV
    AFRAMM             0.000       0.000      0.000       0.000       0.000      *

  Specific indirect 31
    PRGBP
    MAGE
    CIG0
    SOCADV
    AFRAMM             0.000       0.000      0.000       0.000       0.000      *

  Specific indirect 32
    PRGBP
    BMI
    MEDUC
    CIG0
    AFRAMM             0.001       0.000      0.000       0.001       0.002      *

  Specific indirect 33
    PRGBP
    BMI
    MEDUC
    SOCADV
    AFRAMM            -0.007       0.000      0.000      -0.008      -0.006      *

  Specific indirect 34
    PRGBP
    BMI
    CIG0
    SOCADV
    AFRAMM             0.000       0.000      0.000       0.000       0.000      *

  Specific indirect 35
    PRGBP
    BMI
    MAGE
    CIG0
    AFRAMM             0.000       0.000      0.000       0.000       0.000      *

  Specific indirect 36
    PRGBP
    BMI
    MAGE
    SOCADV
    AFRAMM            -0.006       0.000      0.000      -0.007      -0.006      *

  Specific indirect 37
    PRGBP
    PAYER
    FEDUC
    FAGE
    SOCADV
    AFRAMM             0.000       0.000      0.012       0.000       0.000      *

  Specific indirect 38
    PRGBP
    WIC
    MEDUC
    CIG0
    SOCADV
    AFRAMM             0.000       0.000      0.000       0.000       0.000      *

  Specific indirect 39
    PRGBP
    WIC
    MAGE
    CIG0
    SOCADV
    AFRAMM             0.000       0.000      0.000       0.000       0.000      *

  Specific indirect 40
    PRGBP
    BMI
    MEDUC
    CIG0
    SOCADV
    AFRAMM             0.000       0.000      0.000       0.000       0.000      *

  Specific indirect 41
    PRGBP
    BMI
    MAGE
    CIG0
    SOCADV
    AFRAMM             0.000       0.000      0.000       0.000       0.000      *

  Direct
    PRGBP
    AFRAMM             0.056       0.012      0.000       0.033       0.079      *


Effects from MHISP to PRGBP

    Total             -0.127       0.008      0.000      -0.141      -0.112      *
    Total indirect    -0.002       0.004      0.327      -0.010       0.006

  Specific indirect 1
    PRGBP
    PAYER
    MHISP             -0.005       0.001      0.000      -0.007      -0.004      *

  Specific indirect 2
    PRGBP
    MEDUC
    MHISP             -0.005       0.001      0.000      -0.007      -0.003      *

  Specific indirect 3
    PRGBP
    CIG0
    MHISP             -0.006       0.003      0.048      -0.012       0.001

  Specific indirect 4
    PRGBP
    WIC
    MHISP             -0.006       0.001      0.000      -0.008      -0.004      *

  Specific indirect 5
    PRGBP
    MAGE
    MHISP              0.002       0.000      0.000       0.001       0.002      *

  Specific indirect 6
    PRGBP
    MHT
    MHISP             -0.010       0.001      0.000      -0.012      -0.008      *

  Specific indirect 7
    PRGBP
    BMI
    MHISP             -0.003       0.001      0.001      -0.005      -0.001      *

  Specific indirect 8
    PRGBP
    SOCADV
    MHISP              0.061       0.006      0.000       0.049       0.074      *

  Specific indirect 9
    PRGBP
    PAYER
    SOCADV
    MHISP             -0.013       0.002      0.000      -0.017      -0.009      *

  Specific indirect 10
    PRGBP
    MEDUC
    CIG0
    MHISP              0.002       0.000      0.000       0.001       0.002      *

  Specific indirect 11
    PRGBP
    MEDUC
    SOCADV
    MHISP             -0.014       0.002      0.000      -0.018      -0.009      *

  Specific indirect 12
    PRGBP
    CIG0
    SOCADV
    MHISP              0.002       0.001      0.048       0.000       0.004

  Specific indirect 13
    PRGBP
    WIC
    MEDUC
    MHISP              0.000       0.000      0.000       0.000       0.000      *

  Specific indirect 14
    PRGBP
    WIC
    MAGE
    MHISP              0.000       0.000      0.000       0.000       0.000      *

  Specific indirect 15
    PRGBP
    WIC
    SOCADV
    MHISP             -0.010       0.002      0.000      -0.014      -0.007      *

  Specific indirect 16
    PRGBP
    FAGE
    SOCADV
    MHISP              0.005       0.001      0.000       0.003       0.006      *

  Specific indirect 17
    PRGBP
    MAGE
    CIG0
    MHISP              0.000       0.000      0.000      -0.001       0.000      *

  Specific indirect 18
    PRGBP
    MAGE
    SOCADV
    MHISP             -0.012       0.001      0.000      -0.014      -0.010      *

  Specific indirect 19
    PRGBP
    MHT
    SOCADV
    MHISP             -0.001       0.000      0.000      -0.002      -0.001      *

  Specific indirect 20
    PRGBP
    BMI
    MEDUC
    MHISP             -0.004       0.000      0.000      -0.005      -0.004      *

  Specific indirect 21
    PRGBP
    BMI
    CIG0
    MHISP              0.002       0.000      0.000       0.001       0.003      *

  Specific indirect 22
    PRGBP
    BMI
    MAGE
    MHISP              0.001       0.000      0.000       0.001       0.002      *

  Specific indirect 23
    PRGBP
    BMI
    SOCADV
    MHISP              0.036       0.001      0.000       0.034       0.039      *

  Specific indirect 24
    PRGBP
    PAYER
    FEDUC
    SOCADV
    MHISP              0.001       0.000      0.000       0.000       0.001      *

  Specific indirect 25
    PRGBP
    PAYER
    FAGE
    SOCADV
    MHISP              0.000       0.000      0.208       0.000       0.000

  Specific indirect 26
    PRGBP
    MEDUC
    CIG0
    SOCADV
    MHISP             -0.001       0.000      0.000      -0.001       0.000      *

  Specific indirect 27
    PRGBP
    WIC
    MEDUC
    CIG0
    MHISP              0.000       0.000      0.000       0.000       0.000      *

  Specific indirect 28
    PRGBP
    WIC
    MEDUC
    SOCADV
    MHISP              0.000       0.000      0.000       0.000       0.001      *

  Specific indirect 29
    PRGBP
    WIC
    MAGE
    CIG0
    MHISP              0.000       0.000      0.000       0.000       0.000      *

  Specific indirect 30
    PRGBP
    WIC
    MAGE
    SOCADV
    MHISP             -0.001       0.000      0.000      -0.001       0.000      *

  Specific indirect 31
    PRGBP
    MAGE
    CIG0
    SOCADV
    MHISP              0.000       0.000      0.000       0.000       0.000      *

  Specific indirect 32
    PRGBP
    BMI
    MEDUC
    CIG0
    MHISP              0.001       0.000      0.000       0.001       0.002      *

  Specific indirect 33
    PRGBP
    BMI
    MEDUC
    SOCADV
    MHISP             -0.012       0.001      0.000      -0.013      -0.011      *

  Specific indirect 34
    PRGBP
    BMI
    CIG0
    SOCADV
    MHISP             -0.001       0.000      0.000      -0.001       0.000      *

  Specific indirect 35
    PRGBP
    BMI
    MAGE
    CIG0
    MHISP              0.000       0.000      0.000       0.000       0.000      *

  Specific indirect 36
    PRGBP
    BMI
    MAGE
    SOCADV
    MHISP             -0.011       0.000      0.000      -0.011      -0.010      *

  Specific indirect 37
    PRGBP
    PAYER
    FEDUC
    FAGE
    SOCADV
    MHISP              0.000       0.000      0.012       0.000       0.000      *

  Specific indirect 38
    PRGBP
    WIC
    MEDUC
    CIG0
    SOCADV
    MHISP              0.000       0.000      0.000       0.000       0.000      *

  Specific indirect 39
    PRGBP
    WIC
    MAGE
    CIG0
    SOCADV
    MHISP              0.000       0.000      0.000       0.000       0.000      *

  Specific indirect 40
    PRGBP
    BMI
    MEDUC
    CIG0
    SOCADV
    MHISP              0.000       0.000      0.000       0.000       0.000      *

  Specific indirect 41
    PRGBP
    BMI
    MAGE
    CIG0
    SOCADV
    MHISP              0.000       0.000      0.000       0.000       0.000      *

  Direct
    PRGBP
    MHISP             -0.125       0.008      0.000      -0.141      -0.109      *


Effects from OTHM to PRGBP

    Total             -0.197       0.011      0.000      -0.218      -0.174      *
    Total indirect    -0.143       0.005      0.000      -0.153      -0.134      *

  Specific indirect 1
    PRGBP
    PAYER
    OTHM              -0.014       0.002      0.000      -0.019      -0.010      *

  Specific indirect 2
    PRGBP
    MEDUC
    OTHM              -0.006       0.001      0.000      -0.008      -0.004      *

  Specific indirect 3
    PRGBP
    CIG0
    OTHM              -0.003       0.002      0.048      -0.006       0.000

  Specific indirect 4
    PRGBP
    WIC
    OTHM              -0.010       0.002      0.000      -0.013      -0.006      *

  Specific indirect 5
    PRGBP
    MAGE
    OTHM               0.000       0.000      0.019      -0.001       0.000      *

  Specific indirect 6
    PRGBP
    MHT
    OTHM              -0.014       0.002      0.000      -0.017      -0.011      *

  Specific indirect 7
    PRGBP
    BMI
    OTHM              -0.052       0.001      0.000      -0.054      -0.049      *

  Specific indirect 8
    PRGBP
    SOCADV
    OTHM              -0.084       0.009      0.000      -0.101      -0.066      *

  Specific indirect 9
    PRGBP
    PAYER
    SOCADV
    OTHM               0.018       0.003      0.000       0.012       0.023      *

  Specific indirect 10
    PRGBP
    MEDUC
    CIG0
    OTHM               0.001       0.000      0.000       0.001       0.001      *

  Specific indirect 11
    PRGBP
    MEDUC
    SOCADV
    OTHM               0.019       0.003      0.000       0.012       0.025      *

  Specific indirect 12
    PRGBP
    CIG0
    SOCADV
    OTHM              -0.002       0.001      0.048      -0.005       0.000

  Specific indirect 13
    PRGBP
    WIC
    MEDUC
    OTHM               0.000       0.000      0.000       0.000       0.000      *

  Specific indirect 14
    PRGBP
    WIC
    MAGE
    OTHM               0.000       0.000      0.019       0.000       0.000      *

  Specific indirect 15
    PRGBP
    WIC
    SOCADV
    OTHM               0.014       0.003      0.000       0.009       0.019      *

  Specific indirect 16
    PRGBP
    FAGE
    SOCADV
    OTHM              -0.006       0.001      0.000      -0.008      -0.004      *

  Specific indirect 17
    PRGBP
    MAGE
    CIG0
    OTHM               0.000       0.000      0.000       0.000       0.000      *

  Specific indirect 18
    PRGBP
    MAGE
    SOCADV
    OTHM               0.017       0.002      0.000       0.013       0.020      *

  Specific indirect 19
    PRGBP
    MHT
    SOCADV
    OTHM               0.002       0.000      0.000       0.001       0.002      *

  Specific indirect 20
    PRGBP
    BMI
    MEDUC
    OTHM              -0.005       0.000      0.000      -0.006      -0.005      *

  Specific indirect 21
    PRGBP
    BMI
    CIG0
    OTHM               0.001       0.000      0.000       0.000       0.001      *

  Specific indirect 22
    PRGBP
    BMI
    MAGE
    OTHM               0.000       0.000      0.019      -0.001       0.000      *

  Specific indirect 23
    PRGBP
    BMI
    SOCADV
    OTHM              -0.050       0.001      0.000      -0.053      -0.047      *

  Specific indirect 24
    PRGBP
    PAYER
    FEDUC
    SOCADV
    OTHM              -0.001       0.000      0.000      -0.002      -0.001      *

  Specific indirect 25
    PRGBP
    PAYER
    FAGE
    SOCADV
    OTHM               0.000       0.000      0.208       0.000       0.000

  Specific indirect 26
    PRGBP
    MEDUC
    CIG0
    SOCADV
    OTHM               0.001       0.000      0.000       0.000       0.001      *

  Specific indirect 27
    PRGBP
    WIC
    MEDUC
    CIG0
    OTHM               0.000       0.000      0.000       0.000       0.000      *

  Specific indirect 28
    PRGBP
    WIC
    MEDUC
    SOCADV
    OTHM              -0.001       0.000      0.000      -0.001       0.000      *

  Specific indirect 29
    PRGBP
    WIC
    MAGE
    CIG0
    OTHM               0.000       0.000      0.000       0.000       0.000      *

  Specific indirect 30
    PRGBP
    WIC
    MAGE
    SOCADV
    OTHM               0.001       0.000      0.000       0.001       0.001      *

  Specific indirect 31
    PRGBP
    MAGE
    CIG0
    SOCADV
    OTHM               0.000       0.000      0.000       0.000       0.000      *

  Specific indirect 32
    PRGBP
    BMI
    MEDUC
    CIG0
    OTHM               0.001       0.000      0.000       0.001       0.001      *

  Specific indirect 33
    PRGBP
    BMI
    MEDUC
    SOCADV
    OTHM               0.016       0.001      0.000       0.015       0.018      *

  Specific indirect 34
    PRGBP
    BMI
    CIG0
    SOCADV
    OTHM               0.001       0.000      0.000       0.000       0.001      *

  Specific indirect 35
    PRGBP
    BMI
    MAGE
    CIG0
    OTHM               0.000       0.000      0.000       0.000       0.000      *

  Specific indirect 36
    PRGBP
    BMI
    MAGE
    SOCADV
    OTHM               0.015       0.000      0.000       0.014       0.016      *

  Specific indirect 37
    PRGBP
    PAYER
    FEDUC
    FAGE
    SOCADV
    OTHM               0.000       0.000      0.012       0.000       0.000      *

  Specific indirect 38
    PRGBP
    WIC
    MEDUC
    CIG0
    SOCADV
    OTHM               0.000       0.000      0.000       0.000       0.000      *

  Specific indirect 39
    PRGBP
    WIC
    MAGE
    CIG0
    SOCADV
    OTHM               0.000       0.000      0.000       0.000       0.000      *

  Specific indirect 40
    PRGBP
    BMI
    MEDUC
    CIG0
    SOCADV
    OTHM               0.001       0.000      0.000       0.001       0.001      *

  Specific indirect 41
    PRGBP
    BMI
    MAGE
    CIG0
    SOCADV
    OTHM               0.000       0.000      0.000       0.000       0.000      *

  Direct
    PRGBP
    OTHM              -0.053       0.012      0.000      -0.076      -0.030      *


Effects from AFRAMF to PRGBP

    Total             -0.054       0.010      0.000      -0.074      -0.033      *
    Total indirect     0.040       0.003      0.000       0.035       0.045      *

  Specific indirect 1
    PRGBP
    PAYER
    AFRAMF            -0.004       0.001      0.000      -0.006      -0.003      *

  Specific indirect 2
    PRGBP
    CIG0
    AFRAMF            -0.002       0.001      0.048      -0.004       0.000

  Specific indirect 3
    PRGBP
    WIC
    AFRAMF            -0.006       0.001      0.000      -0.008      -0.004      *

  Specific indirect 4
    PRGBP
    FAGE
    AFRAMF            -0.001       0.000      0.000      -0.001      -0.001      *

  Specific indirect 5
    PRGBP
    SOCADV
    AFRAMF             0.107       0.011      0.000       0.086       0.130      *

  Specific indirect 6
    PRGBP
    PAYER
    FEDUC
    AFRAMF             0.000       0.000      0.000       0.000       0.000      *

  Specific indirect 7
    PRGBP
    PAYER
    FAGE
    AFRAMF             0.000       0.000      0.208       0.000       0.000

  Specific indirect 8
    PRGBP
    PAYER
    SOCADV
    AFRAMF            -0.023       0.004      0.000      -0.030      -0.015      *

  Specific indirect 9
    PRGBP
    MEDUC
    CIG0
    AFRAMF             0.001       0.000      0.000       0.000       0.001      *

  Specific indirect 10
    PRGBP
    MEDUC
    SOCADV
    AFRAMF            -0.024       0.004      0.000      -0.032      -0.015      *

  Specific indirect 11
    PRGBP
    CIG0
    SOCADV
    AFRAMF             0.003       0.002      0.048       0.000       0.007

  Specific indirect 12
    PRGBP
    WIC
    SOCADV
    AFRAMF            -0.018       0.003      0.000      -0.025      -0.012      *

  Specific indirect 13
    PRGBP
    FAGE
    SOCADV
    AFRAMF             0.008       0.001      0.000       0.006       0.010      *

  Specific indirect 14
    PRGBP
    MAGE
    CIG0
    AFRAMF             0.000       0.000      0.000       0.000       0.000      *

  Specific indirect 15
    PRGBP
    MAGE
    SOCADV
    AFRAMF            -0.021       0.002      0.000      -0.025      -0.017      *

  Specific indirect 16
    PRGBP
    MHT
    SOCADV
    AFRAMF            -0.002       0.000      0.000      -0.003      -0.002      *

  Specific indirect 17
    PRGBP
    BMI
    CIG0
    AFRAMF             0.001       0.000      0.000       0.000       0.001      *

  Specific indirect 18
    PRGBP
    BMI
    SOCADV
    AFRAMF             0.064       0.002      0.000       0.061       0.067      *

  Specific indirect 19
    PRGBP
    PAYER
    FEDUC
    FAGE
    AFRAMF             0.000       0.000      0.012       0.000       0.000      *

  Specific indirect 20
    PRGBP
    PAYER
    FEDUC
    SOCADV
    AFRAMF             0.001       0.000      0.000       0.001       0.002      *

  Specific indirect 21
    PRGBP
    PAYER
    FAGE
    SOCADV
    AFRAMF             0.000       0.000      0.208       0.000       0.000

  Specific indirect 22
    PRGBP
    MEDUC
    CIG0
    SOCADV
    AFRAMF            -0.001       0.000      0.000      -0.001      -0.001      *

  Specific indirect 23
    PRGBP
    WIC
    MEDUC
    CIG0
    AFRAMF             0.000       0.000      0.000       0.000       0.000      *

  Specific indirect 24
    PRGBP
    WIC
    MEDUC
    SOCADV
    AFRAMF             0.001       0.000      0.000       0.000       0.001      *

  Specific indirect 25
    PRGBP
    WIC
    MAGE
    CIG0
    AFRAMF             0.000       0.000      0.000       0.000       0.000      *

  Specific indirect 26
    PRGBP
    WIC
    MAGE
    SOCADV
    AFRAMF            -0.001       0.000      0.000      -0.001      -0.001      *

  Specific indirect 27
    PRGBP
    MAGE
    CIG0
    SOCADV
    AFRAMF             0.000       0.000      0.000       0.000       0.000      *

  Specific indirect 28
    PRGBP
    BMI
    MEDUC
    CIG0
    AFRAMF             0.000       0.000      0.000       0.000       0.001      *

  Specific indirect 29
    PRGBP
    BMI
    MEDUC
    SOCADV
    AFRAMF            -0.021       0.001      0.000      -0.023      -0.019      *

  Specific indirect 30
    PRGBP
    BMI
    CIG0
    SOCADV
    AFRAMF            -0.001       0.000      0.000      -0.001      -0.001      *

  Specific indirect 31
    PRGBP
    BMI
    MAGE
    CIG0
    AFRAMF             0.000       0.000      0.000       0.000       0.000      *

  Specific indirect 32
    PRGBP
    BMI
    MAGE
    SOCADV
    AFRAMF            -0.019       0.000      0.000      -0.020      -0.018      *

  Specific indirect 33
    PRGBP
    PAYER
    FEDUC
    FAGE
    SOCADV
    AFRAMF             0.000       0.000      0.012       0.000       0.000      *

  Specific indirect 34
    PRGBP
    WIC
    MEDUC
    CIG0
    SOCADV
    AFRAMF             0.000       0.000      0.000       0.000       0.000      *

  Specific indirect 35
    PRGBP
    WIC
    MAGE
    CIG0
    SOCADV
    AFRAMF             0.000       0.000      0.000       0.000       0.000      *

  Specific indirect 36
    PRGBP
    BMI
    MEDUC
    CIG0
    SOCADV
    AFRAMF            -0.001       0.000      0.000      -0.001      -0.001      *

  Specific indirect 37
    PRGBP
    BMI
    MAGE
    CIG0
    SOCADV
    AFRAMF             0.000       0.000      0.000       0.000       0.000      *

  Direct
    PRGBP
    AFRAMF            -0.094       0.011      0.000      -0.115      -0.073      *


Effects from FHISP to PRGBP

    Total             -0.037       0.008      0.000      -0.052      -0.022      *
    Total indirect     0.034       0.003      0.000       0.028       0.041      *

  Specific indirect 1
    PRGBP
    PAYER
    FHISP             -0.003       0.001      0.000      -0.004      -0.002      *

  Specific indirect 2
    PRGBP
    CIG0
    FHISP             -0.004       0.002      0.048      -0.009       0.001

  Specific indirect 3
    PRGBP
    WIC
    FHISP             -0.006       0.001      0.000      -0.007      -0.004      *

  Specific indirect 4
    PRGBP
    FAGE
    FHISP              0.000       0.000      0.003       0.000       0.000      *

  Specific indirect 5
    PRGBP
    SOCADV
    FHISP              0.090       0.009      0.000       0.072       0.108      *

  Specific indirect 6
    PRGBP
    PAYER
    FEDUC
    FHISP              0.000       0.000      0.000       0.000       0.000      *

  Specific indirect 7
    PRGBP
    PAYER
    FAGE
    FHISP              0.000       0.000      0.208       0.000       0.000

  Specific indirect 8
    PRGBP
    PAYER
    SOCADV
    FHISP             -0.019       0.003      0.000      -0.025      -0.013      *

  Specific indirect 9
    PRGBP
    MEDUC
    CIG0
    FHISP              0.001       0.000      0.000       0.001       0.002      *

  Specific indirect 10
    PRGBP
    MEDUC
    SOCADV
    FHISP             -0.020       0.003      0.000      -0.027      -0.013      *

  Specific indirect 11
    PRGBP
    CIG0
    SOCADV
    FHISP              0.003       0.002      0.048       0.000       0.006

  Specific indirect 12
    PRGBP
    WIC
    SOCADV
    FHISP             -0.015       0.003      0.000      -0.021      -0.010      *

  Specific indirect 13
    PRGBP
    FAGE
    SOCADV
    FHISP              0.007       0.001      0.000       0.005       0.009      *

  Specific indirect 14
    PRGBP
    MAGE
    CIG0
    FHISP              0.000       0.000      0.000       0.000       0.000      *

  Specific indirect 15
    PRGBP
    MAGE
    SOCADV
    FHISP             -0.018       0.002      0.000      -0.021      -0.014      *

  Specific indirect 16
    PRGBP
    MHT
    SOCADV
    FHISP             -0.002       0.000      0.000      -0.002      -0.001      *

  Specific indirect 17
    PRGBP
    BMI
    CIG0
    FHISP              0.001       0.000      0.000       0.001       0.002      *

  Specific indirect 18
    PRGBP
    BMI
    SOCADV
    FHISP              0.053       0.001      0.000       0.051       0.056      *

  Specific indirect 19
    PRGBP
    PAYER
    FEDUC
    FAGE
    FHISP              0.000       0.000      0.015       0.000       0.000      *

  Specific indirect 20
    PRGBP
    PAYER
    FEDUC
    SOCADV
    FHISP              0.001       0.000      0.000       0.001       0.002      *

  Specific indirect 21
    PRGBP
    PAYER
    FAGE
    SOCADV
    FHISP              0.000       0.000      0.208       0.000       0.000

  Specific indirect 22
    PRGBP
    MEDUC
    CIG0
    SOCADV
    FHISP             -0.001       0.000      0.000      -0.001       0.000      *

  Specific indirect 23
    PRGBP
    WIC
    MEDUC
    CIG0
    FHISP              0.000       0.000      0.000       0.000       0.000      *

  Specific indirect 24
    PRGBP
    WIC
    MEDUC
    SOCADV
    FHISP              0.001       0.000      0.000       0.000       0.001      *

  Specific indirect 25
    PRGBP
    WIC
    MAGE
    CIG0
    FHISP              0.000       0.000      0.000       0.000       0.000      *

  Specific indirect 26
    PRGBP
    WIC
    MAGE
    SOCADV
    FHISP             -0.001       0.000      0.000      -0.001      -0.001      *

  Specific indirect 27
    PRGBP
    MAGE
    CIG0
    SOCADV
    FHISP              0.000       0.000      0.000       0.000       0.000      *

  Specific indirect 28
    PRGBP
    BMI
    MEDUC
    CIG0
    FHISP              0.001       0.000      0.000       0.001       0.001      *

  Specific indirect 29
    PRGBP
    BMI
    MEDUC
    SOCADV
    FHISP             -0.018       0.001      0.000      -0.019      -0.016      *

  Specific indirect 30
    PRGBP
    BMI
    CIG0
    SOCADV
    FHISP             -0.001       0.000      0.000      -0.001       0.000      *

  Specific indirect 31
    PRGBP
    BMI
    MAGE
    CIG0
    FHISP              0.000       0.000      0.000       0.000       0.000      *

  Specific indirect 32
    PRGBP
    BMI
    MAGE
    SOCADV
    FHISP             -0.016       0.000      0.000      -0.017      -0.015      *

  Specific indirect 33
    PRGBP
    PAYER
    FEDUC
    FAGE
    SOCADV
    FHISP              0.000       0.000      0.012       0.000       0.000      *

  Specific indirect 34
    PRGBP
    WIC
    MEDUC
    CIG0
    SOCADV
    FHISP              0.000       0.000      0.000       0.000       0.000      *

  Specific indirect 35
    PRGBP
    WIC
    MAGE
    CIG0
    SOCADV
    FHISP              0.000       0.000      0.000       0.000       0.000      *

  Specific indirect 36
    PRGBP
    BMI
    MEDUC
    CIG0
    SOCADV
    FHISP             -0.001       0.000      0.000      -0.001      -0.001      *

  Specific indirect 37
    PRGBP
    BMI
    MAGE
    CIG0
    SOCADV
    FHISP              0.000       0.000      0.000       0.000       0.000      *

  Direct
    PRGBP
    FHISP             -0.071       0.008      0.000      -0.087      -0.055      *


Effects from OTHF to PRGBP

    Total             -0.166       0.012      0.000      -0.189      -0.144      *
    Total indirect    -0.016       0.002      0.000      -0.020      -0.012      *

  Specific indirect 1
    PRGBP
    PAYER
    OTHF              -0.005       0.001      0.000      -0.007      -0.003      *

  Specific indirect 2
    PRGBP
    CIG0
    OTHF              -0.002       0.001      0.048      -0.004       0.000

  Specific indirect 3
    PRGBP
    WIC
    OTHF              -0.007       0.001      0.000      -0.009      -0.004      *

  Specific indirect 4
    PRGBP
    FAGE
    OTHF              -0.002       0.000      0.000      -0.003      -0.002      *

  Specific indirect 5
    PRGBP
    SOCADV
    OTHF              -0.003       0.001      0.010      -0.005       0.000      *

  Specific indirect 6
    PRGBP
    PAYER
    FEDUC
    OTHF               0.000       0.000      0.000       0.000       0.000      *

  Specific indirect 7
    PRGBP
    PAYER
    FAGE
    OTHF               0.000       0.000      0.208       0.000       0.000

  Specific indirect 8
    PRGBP
    PAYER
    SOCADV
    OTHF               0.001       0.000      0.010       0.000       0.001      *

  Specific indirect 9
    PRGBP
    MEDUC
    CIG0
    OTHF               0.001       0.000      0.000       0.000       0.001      *

  Specific indirect 10
    PRGBP
    MEDUC
    SOCADV
    OTHF               0.001       0.000      0.010       0.000       0.001      *

  Specific indirect 11
    PRGBP
    CIG0
    SOCADV
    OTHF               0.000       0.000      0.056       0.000       0.000

  Specific indirect 12
    PRGBP
    WIC
    SOCADV
    OTHF               0.000       0.000      0.010       0.000       0.001      *

  Specific indirect 13
    PRGBP
    FAGE
    SOCADV
    OTHF               0.000       0.000      0.010       0.000       0.000      *

  Specific indirect 14
    PRGBP
    MAGE
    CIG0
    OTHF               0.000       0.000      0.000       0.000       0.000      *

  Specific indirect 15
    PRGBP
    MAGE
    SOCADV
    OTHF               0.001       0.000      0.010       0.000       0.001      *

  Specific indirect 16
    PRGBP
    MHT
    SOCADV
    OTHF               0.000       0.000      0.010       0.000       0.000      *

  Specific indirect 17
    PRGBP
    BMI
    CIG0
    OTHF               0.001       0.000      0.000       0.000       0.001      *

  Specific indirect 18
    PRGBP
    BMI
    SOCADV
    OTHF              -0.002       0.001      0.010      -0.003       0.000      *

  Specific indirect 19
    PRGBP
    PAYER
    FEDUC
    FAGE
    OTHF               0.000       0.000      0.012       0.000       0.000      *

  Specific indirect 20
    PRGBP
    PAYER
    FEDUC
    SOCADV
    OTHF               0.000       0.000      0.010       0.000       0.000      *

  Specific indirect 21
    PRGBP
    PAYER
    FAGE
    SOCADV
    OTHF               0.000       0.000      0.214       0.000       0.000

  Specific indirect 22
    PRGBP
    MEDUC
    CIG0
    SOCADV
    OTHF               0.000       0.000      0.010       0.000       0.000      *

  Specific indirect 23
    PRGBP
    WIC
    MEDUC
    CIG0
    OTHF               0.000       0.000      0.000       0.000       0.000      *

  Specific indirect 24
    PRGBP
    WIC
    MEDUC
    SOCADV
    OTHF               0.000       0.000      0.010       0.000       0.000

  Specific indirect 25
    PRGBP
    WIC
    MAGE
    CIG0
    OTHF               0.000       0.000      0.000       0.000       0.000      *

  Specific indirect 26
    PRGBP
    WIC
    MAGE
    SOCADV
    OTHF               0.000       0.000      0.010       0.000       0.000      *

  Specific indirect 27
    PRGBP
    MAGE
    CIG0
    SOCADV
    OTHF               0.000       0.000      0.010       0.000       0.000      *

  Specific indirect 28
    PRGBP
    BMI
    MEDUC
    CIG0
    OTHF               0.001       0.000      0.000       0.000       0.001      *

  Specific indirect 29
    PRGBP
    BMI
    MEDUC
    SOCADV
    OTHF               0.001       0.000      0.010       0.000       0.001      *

  Specific indirect 30
    PRGBP
    BMI
    CIG0
    SOCADV
    OTHF               0.000       0.000      0.010       0.000       0.000      *

  Specific indirect 31
    PRGBP
    BMI
    MAGE
    CIG0
    OTHF               0.000       0.000      0.000       0.000       0.000      *

  Specific indirect 32
    PRGBP
    BMI
    MAGE
    SOCADV
    OTHF               0.000       0.000      0.010       0.000       0.001      *

  Specific indirect 33
    PRGBP
    PAYER
    FEDUC
    FAGE
    SOCADV
    OTHF               0.000       0.000      0.021       0.000       0.000

  Specific indirect 34
    PRGBP
    WIC
    MEDUC
    CIG0
    SOCADV
    OTHF               0.000       0.000      0.010       0.000       0.000

  Specific indirect 35
    PRGBP
    WIC
    MAGE
    CIG0
    SOCADV
    OTHF               0.000       0.000      0.010       0.000       0.000      *

  Specific indirect 36
    PRGBP
    BMI
    MEDUC
    CIG0
    SOCADV
    OTHF               0.000       0.000      0.010       0.000       0.000      *

  Specific indirect 37
    PRGBP
    BMI
    MAGE
    CIG0
    SOCADV
    OTHF               0.000       0.000      0.010       0.000       0.000      *

  Direct
    PRGBP
    OTHF              -0.150       0.012      0.000      -0.174      -0.128      *


Effects from SOCADV to PRGBP

    Total             -0.079       0.004      0.000      -0.086      -0.072      *
    Total indirect     0.082       0.014      0.000       0.055       0.110      *

  Specific indirect 1
    PRGBP
    PAYER
    SOCADV             0.034       0.006      0.000       0.023       0.045      *

  Specific indirect 2
    PRGBP
    MEDUC
    SOCADV             0.036       0.006      0.000       0.023       0.049      *

  Specific indirect 3
    PRGBP
    CIG0
    SOCADV            -0.005       0.003      0.048      -0.010       0.001

  Specific indirect 4
    PRGBP
    WIC
    SOCADV             0.028       0.005      0.000       0.018       0.037      *

  Specific indirect 5
    PRGBP
    FAGE
    SOCADV            -0.012       0.002      0.000      -0.016      -0.009      *

  Specific indirect 6
    PRGBP
    MAGE
    SOCADV             0.032       0.003      0.000       0.026       0.038      *

  Specific indirect 7
    PRGBP
    MHT
    SOCADV             0.003       0.000      0.000       0.003       0.004      *

  Specific indirect 8
    PRGBP
    BMI
    SOCADV            -0.096       0.002      0.000      -0.101      -0.092      *

  Specific indirect 9
    PRGBP
    PAYER
    FEDUC
    SOCADV            -0.002       0.000      0.000      -0.003      -0.001      *

  Specific indirect 10
    PRGBP
    PAYER
    FAGE
    SOCADV             0.000       0.000      0.208       0.000       0.000

  Specific indirect 11
    PRGBP
    MEDUC
    CIG0
    SOCADV             0.001       0.000      0.000       0.001       0.002      *

  Specific indirect 12
    PRGBP
    WIC
    MEDUC
    SOCADV            -0.001       0.000      0.000      -0.002       0.000      *

  Specific indirect 13
    PRGBP
    WIC
    MAGE
    SOCADV             0.002       0.000      0.000       0.001       0.002      *

  Specific indirect 14
    PRGBP
    MAGE
    CIG0
    SOCADV             0.000       0.000      0.000       0.000       0.000      *

  Specific indirect 15
    PRGBP
    BMI
    MEDUC
    SOCADV             0.032       0.001      0.000       0.029       0.034      *

  Specific indirect 16
    PRGBP
    BMI
    CIG0
    SOCADV             0.001       0.000      0.000       0.001       0.002      *

  Specific indirect 17
    PRGBP
    BMI
    MAGE
    SOCADV             0.029       0.001      0.000       0.028       0.030      *

  Specific indirect 18
    PRGBP
    PAYER
    FEDUC
    FAGE
    SOCADV             0.000       0.000      0.012       0.000       0.000      *

  Specific indirect 19
    PRGBP
    WIC
    MEDUC
    CIG0
    SOCADV             0.000       0.000      0.000       0.000       0.000      *

  Specific indirect 20
    PRGBP
    WIC
    MAGE
    CIG0
    SOCADV             0.000       0.000      0.000       0.000       0.000      *

  Specific indirect 21
    PRGBP
    BMI
    MEDUC
    CIG0
    SOCADV             0.001       0.000      0.000       0.001       0.001      *

  Specific indirect 22
    PRGBP
    BMI
    MAGE
    CIG0
    SOCADV             0.000       0.000      0.000       0.000       0.000      *

  Direct
    PRGBP
    SOCADV            -0.161       0.017      0.000      -0.196      -0.130      *


Effects from CIG0 to PRGBP

    Total              0.002       0.005      0.334      -0.007       0.012
    Total indirect    -0.006       0.001      0.000      -0.007      -0.005      *

  Specific indirect 1
    PRGBP
    MEDUC
    CIG0              -0.002       0.000      0.000      -0.003      -0.002      *

  Specific indirect 2
    PRGBP
    MAGE
    CIG0               0.000       0.000      0.000       0.000       0.001      *

  Specific indirect 3
    PRGBP
    BMI
    CIG0              -0.003       0.001      0.000      -0.004      -0.001      *

  Specific indirect 4
    PRGBP
    WIC
    MEDUC
    CIG0               0.000       0.000      0.000       0.000       0.000      *

  Specific indirect 5
    PRGBP
    WIC
    MAGE
    CIG0               0.000       0.000      0.000       0.000       0.000      *

  Specific indirect 6
    PRGBP
    BMI
    MEDUC
    CIG0              -0.002       0.000      0.000      -0.002      -0.002      *

  Specific indirect 7
    PRGBP
    BMI
    MAGE
    CIG0               0.000       0.000      0.000       0.000       0.001      *

  Direct
    PRGBP
    CIG0               0.008       0.005      0.048      -0.001       0.018


Effects from MAGE to PRGBP

    Total              0.088       0.004      0.000       0.080       0.097      *
    Total indirect     0.043       0.001      0.000       0.041       0.045      *

  Specific indirect 1
    PRGBP
    WIC
    MAGE               0.002       0.000      0.000       0.002       0.003      *

  Specific indirect 2
    PRGBP
    BMI
    MAGE               0.041       0.001      0.000       0.039       0.042      *

  Direct
    PRGBP
    MAGE               0.045       0.004      0.000       0.037       0.054      *


Effects from FAGE to PRGBP

    Total             -0.018       0.003      0.000      -0.024      -0.013      *
    Total indirect     0.000       0.000      0.157       0.000       0.000

  Specific indirect 1
    PRGBP
    PAYER
    FAGE               0.000       0.000      0.208       0.000       0.000

  Specific indirect 2
    PRGBP
    PAYER
    FEDUC
    FAGE               0.000       0.000      0.012       0.000       0.000      *

  Direct
    PRGBP
    FAGE              -0.018       0.003      0.000      -0.024      -0.013      *


Effects from MEDUC to PRGBP

    Total              0.051       0.005      0.000       0.041       0.060      *
    Total indirect     0.023       0.001      0.000       0.022       0.025      *

  Specific indirect 1
    PRGBP
    WIC
    MEDUC             -0.001       0.000      0.000      -0.001       0.000      *

  Specific indirect 2
    PRGBP
    BMI
    MEDUC              0.024       0.001      0.000       0.023       0.026      *

  Direct
    PRGBP
    MEDUC              0.027       0.005      0.000       0.018       0.036      *


Effects from FEDUC to PRGBP

    Total             -0.002       0.000      0.000      -0.003      -0.001      *
    Total indirect    -0.002       0.000      0.000      -0.003      -0.001      *

  Specific indirect 1
    PRGBP
    PAYER
    FEDUC             -0.002       0.000      0.000      -0.003      -0.001      *


Effects from MHT to PRGBP

    Total              0.029       0.003      0.000       0.023       0.035      *
    Total indirect     0.000       0.000      0.000       0.000       0.000

  Direct
    PRGBP
    MHT                0.029       0.003      0.000       0.023       0.035      *


Effects from BMI to PRGBP

    Total              0.189       0.003      0.000       0.184       0.195      *
    Total indirect     0.000       0.000      0.000       0.000       0.000

  Direct
    PRGBP
    BMI                0.189       0.003      0.000       0.184       0.195      *


Effects from PAYER to PRGBP

    Total              0.030       0.005      0.000       0.020       0.039      *
    Total indirect     0.000       0.000      0.000       0.000       0.000

  Direct
    PRGBP
    PAYER              0.030       0.005      0.000       0.020       0.039      *


Effects from WIC to PRGBP

    Total             -0.028       0.005      0.000      -0.038      -0.019      *
    Total indirect     0.000       0.000      0.000       0.000       0.000

  Direct
    PRGBP
    WIC               -0.028       0.005      0.000      -0.038      -0.019      *


Effects from PRECAREM to PRGBP

    Total              0.000       0.000      0.000       0.000       0.000
    Total indirect     0.000       0.000      0.000       0.000       0.000


Effects from AFRAMM to PRGDM

    Total             -0.037       0.015      0.005      -0.065      -0.008      *
    Total indirect    -0.028       0.005      0.000      -0.037      -0.019      *

  Specific indirect 1
    PRGDM
    PAYER
    AFRAMM            -0.002       0.002      0.146      -0.006       0.002

  Specific indirect 2
    PRGDM
    MEDUC
    AFRAMM             0.000       0.000      0.446       0.000       0.000

  Specific indirect 3
    PRGDM
    CIG0
    AFRAMM            -0.033       0.004      0.000      -0.040      -0.025      *

  Specific indirect 4
    PRGDM
    WIC
    AFRAMM             0.002       0.002      0.166      -0.002       0.006

  Specific indirect 5
    PRGDM
    MAGE
    AFRAMM             0.000       0.001      0.327      -0.002       0.001

  Specific indirect 6
    PRGDM
    MHT
    AFRAMM             0.000       0.000      0.448      -0.001       0.001

  Specific indirect 7
    PRGDM
    BMI
    AFRAMM             0.006       0.001      0.000       0.003       0.008      *

  Specific indirect 8
    PRGDM
    SOCADV
    AFRAMM             0.008       0.004      0.023       0.000       0.017      *

  Specific indirect 9
    PRGDM
    PAYER
    SOCADV
    AFRAMM            -0.002       0.001      0.146      -0.004       0.001

  Specific indirect 10
    PRGDM
    MEDUC
    CIG0
    AFRAMM             0.000       0.000      0.446      -0.001       0.001

  Specific indirect 11
    PRGDM
    MEDUC
    SOCADV
    AFRAMM             0.000       0.002      0.446      -0.003       0.003

  Specific indirect 12
    PRGDM
    CIG0
    SOCADV
    AFRAMM             0.006       0.001      0.000       0.005       0.008      *

  Specific indirect 13
    PRGDM
    WIC
    MEDUC
    AFRAMM             0.000       0.000      0.166       0.000       0.000

  Specific indirect 14
    PRGDM
    WIC
    MAGE
    AFRAMM             0.000       0.000      0.380       0.000       0.000

  Specific indirect 15
    PRGDM
    WIC
    SOCADV
    AFRAMM             0.001       0.001      0.166      -0.001       0.003

  Specific indirect 16
    PRGDM
    FAGE
    SOCADV
    AFRAMM            -0.002       0.000      0.000      -0.003      -0.001      *

  Specific indirect 17
    PRGDM
    MAGE
    CIG0
    AFRAMM            -0.001       0.000      0.000      -0.002      -0.001      *

  Specific indirect 18
    PRGDM
    MAGE
    SOCADV
    AFRAMM            -0.026       0.001      0.000      -0.028      -0.024      *

  Specific indirect 19
    PRGDM
    MHT
    SOCADV
    AFRAMM             0.003       0.000      0.000       0.002       0.003      *

  Specific indirect 20
    PRGDM
    BMI
    MEDUC
    AFRAMM             0.001       0.000      0.000       0.000       0.001      *

  Specific indirect 21
    PRGDM
    BMI
    CIG0
    AFRAMM             0.002       0.000      0.000       0.001       0.003      *

  Specific indirect 22
    PRGDM
    BMI
    MAGE
    AFRAMM             0.000       0.000      0.327       0.000       0.000

  Specific indirect 23
    PRGDM
    BMI
    SOCADV
    AFRAMM             0.022       0.001      0.000       0.020       0.024      *

  Specific indirect 24
    PRGDM
    PAYER
    FEDUC
    SOCADV
    AFRAMM             0.000       0.000      0.146       0.000       0.000

  Specific indirect 25
    PRGDM
    PAYER
    FAGE
    SOCADV
    AFRAMM             0.000       0.000      0.302       0.000       0.000

  Specific indirect 26
    PRGDM
    MEDUC
    CIG0
    SOCADV
    AFRAMM             0.000       0.000      0.446       0.000       0.000

  Specific indirect 27
    PRGDM
    WIC
    MEDUC
    CIG0
    AFRAMM             0.000       0.000      0.166       0.000       0.000

  Specific indirect 28
    PRGDM
    WIC
    MEDUC
    SOCADV
    AFRAMM             0.000       0.000      0.166       0.000       0.000

  Specific indirect 29
    PRGDM
    WIC
    MAGE
    CIG0
    AFRAMM             0.000       0.000      0.166       0.000       0.000

  Specific indirect 30
    PRGDM
    WIC
    MAGE
    SOCADV
    AFRAMM             0.000       0.000      0.166       0.000       0.000

  Specific indirect 31
    PRGDM
    MAGE
    CIG0
    SOCADV
    AFRAMM             0.000       0.000      0.000       0.000       0.000      *

  Specific indirect 32
    PRGDM
    BMI
    MEDUC
    CIG0
    AFRAMM             0.001       0.000      0.000       0.001       0.002      *

  Specific indirect 33
    PRGDM
    BMI
    MEDUC
    SOCADV
    AFRAMM            -0.007       0.000      0.000      -0.008      -0.006      *

  Specific indirect 34
    PRGDM
    BMI
    CIG0
    SOCADV
    AFRAMM             0.000       0.000      0.000       0.000       0.000      *

  Specific indirect 35
    PRGDM
    BMI
    MAGE
    CIG0
    AFRAMM             0.000       0.000      0.000       0.000       0.000      *

  Specific indirect 36
    PRGDM
    BMI
    MAGE
    SOCADV
    AFRAMM            -0.007       0.000      0.000      -0.007      -0.006      *

  Specific indirect 37
    PRGDM
    PAYER
    FEDUC
    FAGE
    SOCADV
    AFRAMM             0.000       0.000      0.155       0.000       0.000

  Specific indirect 38
    PRGDM
    WIC
    MEDUC
    CIG0
    SOCADV
    AFRAMM             0.000       0.000      0.166       0.000       0.000

  Specific indirect 39
    PRGDM
    WIC
    MAGE
    CIG0
    SOCADV
    AFRAMM             0.000       0.000      0.166       0.000       0.000

  Specific indirect 40
    PRGDM
    BMI
    MEDUC
    CIG0
    SOCADV
    AFRAMM             0.000       0.000      0.000       0.000       0.000      *

  Specific indirect 41
    PRGDM
    BMI
    MAGE
    CIG0
    SOCADV
    AFRAMM             0.000       0.000      0.000       0.000       0.000      *

  Direct
    PRGDM
    AFRAMM            -0.009       0.015      0.280      -0.039       0.020


Effects from MHISP to PRGDM

    Total              0.023       0.009      0.005       0.006       0.040      *
    Total indirect    -0.002       0.005      0.362      -0.011       0.008

  Specific indirect 1
    PRGDM
    PAYER
    MHISP             -0.001       0.001      0.146      -0.003       0.001

  Specific indirect 2
    PRGDM
    MEDUC
    MHISP              0.000       0.001      0.446      -0.002       0.002

  Specific indirect 3
    PRGDM
    CIG0
    MHISP             -0.035       0.004      0.000      -0.043      -0.026      *

  Specific indirect 4
    PRGDM
    WIC
    MHISP              0.001       0.001      0.166      -0.001       0.004

  Specific indirect 5
    PRGDM
    MAGE
    MHISP              0.006       0.001      0.000       0.005       0.007      *

  Specific indirect 6
    PRGDM
    MHT
    MHISP              0.036       0.001      0.000       0.034       0.039      *

  Specific indirect 7
    PRGDM
    BMI
    MHISP             -0.003       0.001      0.001      -0.005      -0.001      *

  Specific indirect 8
    PRGDM
    SOCADV
    MHISP              0.015       0.008      0.023       0.000       0.029

  Specific indirect 9
    PRGDM
    PAYER
    SOCADV
    MHISP             -0.003       0.002      0.146      -0.008       0.002

  Specific indirect 10
    PRGDM
    MEDUC
    CIG0
    MHISP              0.000       0.000      0.446      -0.001       0.001

  Specific indirect 11
    PRGDM
    MEDUC
    SOCADV
    MHISP              0.000       0.003      0.446      -0.005       0.006

  Specific indirect 12
    PRGDM
    CIG0
    SOCADV
    MHISP              0.011       0.001      0.000       0.008       0.013      *

  Specific indirect 13
    PRGDM
    WIC
    MEDUC
    MHISP              0.000       0.000      0.166       0.000       0.000

  Specific indirect 14
    PRGDM
    WIC
    MAGE
    MHISP              0.000       0.000      0.166       0.000       0.000

  Specific indirect 15
    PRGDM
    WIC
    SOCADV
    MHISP              0.002       0.002      0.166      -0.002       0.006

  Specific indirect 16
    PRGDM
    FAGE
    SOCADV
    MHISP             -0.003       0.001      0.000      -0.005      -0.002      *

  Specific indirect 17
    PRGDM
    MAGE
    CIG0
    MHISP             -0.001       0.000      0.000      -0.002      -0.001      *

  Specific indirect 18
    PRGDM
    MAGE
    SOCADV
    MHISP             -0.046       0.001      0.000      -0.048      -0.043      *

  Specific indirect 19
    PRGDM
    MHT
    SOCADV
    MHISP              0.005       0.000      0.000       0.004       0.005      *

  Specific indirect 20
    PRGDM
    BMI
    MEDUC
    MHISP             -0.005       0.000      0.000      -0.005      -0.004      *

  Specific indirect 21
    PRGDM
    BMI
    CIG0
    MHISP              0.002       0.000      0.000       0.001       0.003      *

  Specific indirect 22
    PRGDM
    BMI
    MAGE
    MHISP              0.001       0.000      0.000       0.001       0.002      *

  Specific indirect 23
    PRGDM
    BMI
    SOCADV
    MHISP              0.038       0.001      0.000       0.036       0.041      *

  Specific indirect 24
    PRGDM
    PAYER
    FEDUC
    SOCADV
    MHISP              0.000       0.000      0.146       0.000       0.000

  Specific indirect 25
    PRGDM
    PAYER
    FAGE
    SOCADV
    MHISP              0.000       0.000      0.302       0.000       0.000

  Specific indirect 26
    PRGDM
    MEDUC
    CIG0
    SOCADV
    MHISP              0.000       0.000      0.446       0.000       0.000

  Specific indirect 27
    PRGDM
    WIC
    MEDUC
    CIG0
    MHISP              0.000       0.000      0.166       0.000       0.000

  Specific indirect 28
    PRGDM
    WIC
    MEDUC
    SOCADV
    MHISP              0.000       0.000      0.166       0.000       0.000

  Specific indirect 29
    PRGDM
    WIC
    MAGE
    CIG0
    MHISP              0.000       0.000      0.166       0.000       0.000

  Specific indirect 30
    PRGDM
    WIC
    MAGE
    SOCADV
    MHISP              0.000       0.000      0.166       0.000       0.000

  Specific indirect 31
    PRGDM
    MAGE
    CIG0
    SOCADV
    MHISP              0.000       0.000      0.000       0.000       0.001      *

  Specific indirect 32
    PRGDM
    BMI
    MEDUC
    CIG0
    MHISP              0.002       0.000      0.000       0.001       0.002      *

  Specific indirect 33
    PRGDM
    BMI
    MEDUC
    SOCADV
    MHISP             -0.013       0.001      0.000      -0.014      -0.011      *

  Specific indirect 34
    PRGDM
    BMI
    CIG0
    SOCADV
    MHISP             -0.001       0.000      0.000      -0.001       0.000      *

  Specific indirect 35
    PRGDM
    BMI
    MAGE
    CIG0
    MHISP              0.000       0.000      0.000       0.000       0.000      *

  Specific indirect 36
    PRGDM
    BMI
    MAGE
    SOCADV
    MHISP             -0.011       0.000      0.000      -0.012      -0.011      *

  Specific indirect 37
    PRGDM
    PAYER
    FEDUC
    FAGE
    SOCADV
    MHISP              0.000       0.000      0.155       0.000       0.000

  Specific indirect 38
    PRGDM
    WIC
    MEDUC
    CIG0
    SOCADV
    MHISP              0.000       0.000      0.166       0.000       0.000

  Specific indirect 39
    PRGDM
    WIC
    MAGE
    CIG0
    SOCADV
    MHISP              0.000       0.000      0.166       0.000       0.000

  Specific indirect 40
    PRGDM
    BMI
    MEDUC
    CIG0
    SOCADV
    MHISP              0.000       0.000      0.000      -0.001       0.000      *

  Specific indirect 41
    PRGDM
    BMI
    MAGE
    CIG0
    SOCADV
    MHISP              0.000       0.000      0.000       0.000       0.000      *

  Direct
    PRGDM
    MHISP              0.025       0.010      0.007       0.005       0.044      *


Effects from OTHM to PRGDM

    Total              0.372       0.011      0.000       0.351       0.393      *
    Total indirect    -0.018       0.006      0.001      -0.029      -0.007      *

  Specific indirect 1
    PRGDM
    PAYER
    OTHM              -0.003       0.003      0.146      -0.008       0.002

  Specific indirect 2
    PRGDM
    MEDUC
    OTHM               0.000       0.001      0.446      -0.002       0.003

  Specific indirect 3
    PRGDM
    CIG0
    OTHM              -0.016       0.002      0.000      -0.021      -0.012      *

  Specific indirect 4
    PRGDM
    WIC
    OTHM               0.002       0.002      0.166      -0.002       0.006

  Specific indirect 5
    PRGDM
    MAGE
    OTHM              -0.001       0.001      0.019      -0.003       0.000      *

  Specific indirect 6
    PRGDM
    MHT
    OTHM               0.053       0.002      0.000       0.050       0.057      *

  Specific indirect 7
    PRGDM
    BMI
    OTHM              -0.054       0.001      0.000      -0.057      -0.051      *

  Specific indirect 8
    PRGDM
    SOCADV
    OTHM              -0.020       0.010      0.023      -0.040       0.000

  Specific indirect 9
    PRGDM
    PAYER
    SOCADV
    OTHM               0.004       0.003      0.146      -0.003       0.010

  Specific indirect 10
    PRGDM
    MEDUC
    CIG0
    OTHM               0.000       0.000      0.446       0.000       0.000

  Specific indirect 11
    PRGDM
    MEDUC
    SOCADV
    OTHM              -0.001       0.004      0.446      -0.008       0.007

  Specific indirect 12
    PRGDM
    CIG0
    SOCADV
    OTHM              -0.015       0.002      0.000      -0.018      -0.011      *

  Specific indirect 13
    PRGDM
    WIC
    MEDUC
    OTHM               0.000       0.000      0.166       0.000       0.000

  Specific indirect 14
    PRGDM
    WIC
    MAGE
    OTHM               0.000       0.000      0.178       0.000       0.000

  Specific indirect 15
    PRGDM
    WIC
    SOCADV
    OTHM              -0.003       0.003      0.166      -0.008       0.003

  Specific indirect 16
    PRGDM
    FAGE
    SOCADV
    OTHM               0.005       0.001      0.000       0.003       0.007      *

  Specific indirect 17
    PRGDM
    MAGE
    CIG0
    OTHM              -0.001       0.000      0.000      -0.001       0.000      *

  Specific indirect 18
    PRGDM
    MAGE
    SOCADV
    OTHM               0.062       0.002      0.000       0.058       0.066      *

  Specific indirect 19
    PRGDM
    MHT
    SOCADV
    OTHM              -0.007       0.000      0.000      -0.007      -0.006      *

  Specific indirect 20
    PRGDM
    BMI
    MEDUC
    OTHM              -0.006       0.000      0.000      -0.006      -0.005      *

  Specific indirect 21
    PRGDM
    BMI
    CIG0
    OTHM               0.001       0.000      0.000       0.000       0.001      *

  Specific indirect 22
    PRGDM
    BMI
    MAGE
    OTHM               0.000       0.000      0.019      -0.001       0.000      *

  Specific indirect 23
    PRGDM
    BMI
    SOCADV
    OTHM              -0.052       0.002      0.000      -0.056      -0.049      *

  Specific indirect 24
    PRGDM
    PAYER
    FEDUC
    SOCADV
    OTHM               0.000       0.000      0.146      -0.001       0.000

  Specific indirect 25
    PRGDM
    PAYER
    FAGE
    SOCADV
    OTHM               0.000       0.000      0.302       0.000       0.000

  Specific indirect 26
    PRGDM
    MEDUC
    CIG0
    SOCADV
    OTHM               0.000       0.000      0.446       0.000       0.000

  Specific indirect 27
    PRGDM
    WIC
    MEDUC
    CIG0
    OTHM               0.000       0.000      0.166       0.000       0.000

  Specific indirect 28
    PRGDM
    WIC
    MEDUC
    SOCADV
    OTHM               0.000       0.000      0.166       0.000       0.000

  Specific indirect 29
    PRGDM
    WIC
    MAGE
    CIG0
    OTHM               0.000       0.000      0.166       0.000       0.000

  Specific indirect 30
    PRGDM
    WIC
    MAGE
    SOCADV
    OTHM               0.000       0.000      0.166      -0.001       0.000

  Specific indirect 31
    PRGDM
    MAGE
    CIG0
    SOCADV
    OTHM              -0.001       0.000      0.000      -0.001       0.000      *

  Specific indirect 32
    PRGDM
    BMI
    MEDUC
    CIG0
    OTHM               0.001       0.000      0.000       0.001       0.001      *

  Specific indirect 33
    PRGDM
    BMI
    MEDUC
    SOCADV
    OTHM               0.017       0.001      0.000       0.016       0.019      *

  Specific indirect 34
    PRGDM
    BMI
    CIG0
    SOCADV
    OTHM               0.001       0.000      0.000       0.000       0.001      *

  Specific indirect 35
    PRGDM
    BMI
    MAGE
    CIG0
    OTHM               0.000       0.000      0.000       0.000       0.000      *

  Specific indirect 36
    PRGDM
    BMI
    MAGE
    SOCADV
    OTHM               0.016       0.000      0.000       0.015       0.016      *

  Specific indirect 37
    PRGDM
    PAYER
    FEDUC
    FAGE
    SOCADV
    OTHM               0.000       0.000      0.155       0.000       0.000

  Specific indirect 38
    PRGDM
    WIC
    MEDUC
    CIG0
    SOCADV
    OTHM               0.000       0.000      0.166       0.000       0.000

  Specific indirect 39
    PRGDM
    WIC
    MAGE
    CIG0
    SOCADV
    OTHM               0.000       0.000      0.166       0.000       0.000

  Specific indirect 40
    PRGDM
    BMI
    MEDUC
    CIG0
    SOCADV
    OTHM               0.001       0.000      0.000       0.001       0.001      *

  Specific indirect 41
    PRGDM
    BMI
    MAGE
    CIG0
    SOCADV
    OTHM               0.000       0.000      0.000       0.000       0.000      *

  Direct
    PRGDM
    OTHM               0.390       0.012      0.000       0.366       0.413      *


Effects from AFRAMF to PRGDM

    Total             -0.130       0.013      0.000      -0.155      -0.103      *
    Total indirect    -0.018       0.003      0.000      -0.024      -0.012      *

  Specific indirect 1
    PRGDM
    PAYER
    AFRAMF            -0.001       0.001      0.146      -0.003       0.001

  Specific indirect 2
    PRGDM
    CIG0
    AFRAMF            -0.011       0.001      0.000      -0.014      -0.008      *

  Specific indirect 3
    PRGDM
    WIC
    AFRAMF             0.001       0.001      0.166      -0.001       0.004

  Specific indirect 4
    PRGDM
    FAGE
    AFRAMF             0.001       0.000      0.000       0.000       0.001      *

  Specific indirect 5
    PRGDM
    SOCADV
    AFRAMF             0.026       0.013      0.023      -0.001       0.050

  Specific indirect 6
    PRGDM
    PAYER
    FEDUC
    AFRAMF             0.000       0.000      0.146       0.000       0.000

  Specific indirect 7
    PRGDM
    PAYER
    FAGE
    AFRAMF             0.000       0.000      0.302       0.000       0.000

  Specific indirect 8
    PRGDM
    PAYER
    SOCADV
    AFRAMF            -0.005       0.004      0.146      -0.013       0.004

  Specific indirect 9
    PRGDM
    MEDUC
    CIG0
    AFRAMF             0.000       0.000      0.446       0.000       0.000

  Specific indirect 10
    PRGDM
    MEDUC
    SOCADV
    AFRAMF             0.001       0.005      0.446      -0.009       0.010

  Specific indirect 11
    PRGDM
    CIG0
    SOCADV
    AFRAMF             0.019       0.002      0.000       0.014       0.023      *

  Specific indirect 12
    PRGDM
    WIC
    SOCADV
    AFRAMF             0.004       0.004      0.166      -0.004       0.011

  Specific indirect 13
    PRGDM
    FAGE
    SOCADV
    AFRAMF            -0.006       0.001      0.000      -0.008      -0.003      *

  Specific indirect 14
    PRGDM
    MAGE
    CIG0
    AFRAMF             0.000       0.000      0.000      -0.001       0.000      *

  Specific indirect 15
    PRGDM
    MAGE
    SOCADV
    AFRAMF            -0.079       0.002      0.000      -0.084      -0.075      *

  Specific indirect 16
    PRGDM
    MHT
    SOCADV
    AFRAMF             0.008       0.000      0.000       0.008       0.009      *

  Specific indirect 17
    PRGDM
    BMI
    CIG0
    AFRAMF             0.001       0.000      0.000       0.000       0.001      *

  Specific indirect 18
    PRGDM
    BMI
    SOCADV
    AFRAMF             0.067       0.002      0.000       0.063       0.071      *

  Specific indirect 19
    PRGDM
    PAYER
    FEDUC
    FAGE
    AFRAMF             0.000       0.000      0.155       0.000       0.000

  Specific indirect 20
    PRGDM
    PAYER
    FEDUC
    SOCADV
    AFRAMF             0.000       0.000      0.146       0.000       0.001

  Specific indirect 21
    PRGDM
    PAYER
    FAGE
    SOCADV
    AFRAMF             0.000       0.000      0.302       0.000       0.000

  Specific indirect 22
    PRGDM
    MEDUC
    CIG0
    SOCADV
    AFRAMF             0.000       0.000      0.446       0.000       0.000

  Specific indirect 23
    PRGDM
    WIC
    MEDUC
    CIG0
    AFRAMF             0.000       0.000      0.166       0.000       0.000

  Specific indirect 24
    PRGDM
    WIC
    MEDUC
    SOCADV
    AFRAMF             0.000       0.000      0.166       0.000       0.000

  Specific indirect 25
    PRGDM
    WIC
    MAGE
    CIG0
    AFRAMF             0.000       0.000      0.166       0.000       0.000

  Specific indirect 26
    PRGDM
    WIC
    MAGE
    SOCADV
    AFRAMF             0.000       0.000      0.166       0.000       0.001

  Specific indirect 27
    PRGDM
    MAGE
    CIG0
    SOCADV
    AFRAMF             0.001       0.000      0.000       0.000       0.001      *

  Specific indirect 28
    PRGDM
    BMI
    MEDUC
    CIG0
    AFRAMF             0.000       0.000      0.000       0.000       0.001      *

  Specific indirect 29
    PRGDM
    BMI
    MEDUC
    SOCADV
    AFRAMF            -0.022       0.001      0.000      -0.024      -0.020      *

  Specific indirect 30
    PRGDM
    BMI
    CIG0
    SOCADV
    AFRAMF            -0.001       0.000      0.000      -0.001      -0.001      *

  Specific indirect 31
    PRGDM
    BMI
    MAGE
    CIG0
    AFRAMF             0.000       0.000      0.000       0.000       0.000      *

  Specific indirect 32
    PRGDM
    BMI
    MAGE
    SOCADV
    AFRAMF            -0.020       0.001      0.000      -0.021      -0.019      *

  Specific indirect 33
    PRGDM
    PAYER
    FEDUC
    FAGE
    SOCADV
    AFRAMF             0.000       0.000      0.155       0.000       0.000

  Specific indirect 34
    PRGDM
    WIC
    MEDUC
    CIG0
    SOCADV
    AFRAMF             0.000       0.000      0.166       0.000       0.000

  Specific indirect 35
    PRGDM
    WIC
    MAGE
    CIG0
    SOCADV
    AFRAMF             0.000       0.000      0.166       0.000       0.000

  Specific indirect 36
    PRGDM
    BMI
    MEDUC
    CIG0
    SOCADV
    AFRAMF            -0.001       0.000      0.000      -0.001      -0.001      *

  Specific indirect 37
    PRGDM
    BMI
    MAGE
    CIG0
    SOCADV
    AFRAMF             0.000       0.000      0.000       0.000       0.000      *

  Direct
    PRGDM
    AFRAMF            -0.111       0.014      0.000      -0.139      -0.085      *


Effects from FHISP to PRGDM

    Total             -0.064       0.009      0.000      -0.081      -0.046      *
    Total indirect    -0.029       0.004      0.000      -0.037      -0.022      *

  Specific indirect 1
    PRGDM
    PAYER
    FHISP             -0.001       0.001      0.146      -0.002       0.001

  Specific indirect 2
    PRGDM
    CIG0
    FHISP             -0.024       0.003      0.000      -0.030      -0.018      *

  Specific indirect 3
    PRGDM
    WIC
    FHISP              0.001       0.001      0.166      -0.001       0.003

  Specific indirect 4
    PRGDM
    FAGE
    FHISP              0.000       0.000      0.003       0.000       0.000      *

  Specific indirect 5
    PRGDM
    SOCADV
    FHISP              0.022       0.011      0.023       0.000       0.042

  Specific indirect 6
    PRGDM
    PAYER
    FEDUC
    FHISP              0.000       0.000      0.146       0.000       0.000

  Specific indirect 7
    PRGDM
    PAYER
    FAGE
    FHISP              0.000       0.000      0.302       0.000       0.000

  Specific indirect 8
    PRGDM
    PAYER
    SOCADV
    FHISP             -0.004       0.004      0.146      -0.011       0.003

  Specific indirect 9
    PRGDM
    MEDUC
    CIG0
    FHISP              0.000       0.000      0.446       0.000       0.000

  Specific indirect 10
    PRGDM
    MEDUC
    SOCADV
    FHISP              0.001       0.004      0.446      -0.007       0.008

  Specific indirect 11
    PRGDM
    CIG0
    SOCADV
    FHISP              0.016       0.002      0.000       0.012       0.019      *

  Specific indirect 12
    PRGDM
    WIC
    SOCADV
    FHISP              0.003       0.003      0.166      -0.003       0.009

  Specific indirect 13
    PRGDM
    FAGE
    SOCADV
    FHISP             -0.005       0.001      0.000      -0.007      -0.003      *

  Specific indirect 14
    PRGDM
    MAGE
    CIG0
    FHISP             -0.001       0.000      0.000      -0.001       0.000      *

  Specific indirect 15
    PRGDM
    MAGE
    SOCADV
    FHISP             -0.067       0.002      0.000      -0.071      -0.063      *

  Specific indirect 16
    PRGDM
    MHT
    SOCADV
    FHISP              0.007       0.000      0.000       0.006       0.007      *

  Specific indirect 17
    PRGDM
    BMI
    CIG0
    FHISP              0.001       0.000      0.000       0.001       0.002      *

  Specific indirect 18
    PRGDM
    BMI
    SOCADV
    FHISP              0.056       0.001      0.000       0.053       0.059      *

  Specific indirect 19
    PRGDM
    PAYER
    FEDUC
    FAGE
    FHISP              0.000       0.000      0.157       0.000       0.000

  Specific indirect 20
    PRGDM
    PAYER
    FEDUC
    SOCADV
    FHISP              0.000       0.000      0.146       0.000       0.001

  Specific indirect 21
    PRGDM
    PAYER
    FAGE
    SOCADV
    FHISP              0.000       0.000      0.302       0.000       0.000

  Specific indirect 22
    PRGDM
    MEDUC
    CIG0
    SOCADV
    FHISP              0.000       0.000      0.446       0.000       0.000

  Specific indirect 23
    PRGDM
    WIC
    MEDUC
    CIG0
    FHISP              0.000       0.000      0.166       0.000       0.000

  Specific indirect 24
    PRGDM
    WIC
    MEDUC
    SOCADV
    FHISP              0.000       0.000      0.166       0.000       0.000

  Specific indirect 25
    PRGDM
    WIC
    MAGE
    CIG0
    FHISP              0.000       0.000      0.166       0.000       0.000

  Specific indirect 26
    PRGDM
    WIC
    MAGE
    SOCADV
    FHISP              0.000       0.000      0.166       0.000       0.001

  Specific indirect 27
    PRGDM
    MAGE
    CIG0
    SOCADV
    FHISP              0.001       0.000      0.000       0.000       0.001      *

  Specific indirect 28
    PRGDM
    BMI
    MEDUC
    CIG0
    FHISP              0.001       0.000      0.000       0.001       0.001      *

  Specific indirect 29
    PRGDM
    BMI
    MEDUC
    SOCADV
    FHISP             -0.019       0.001      0.000      -0.020      -0.017      *

  Specific indirect 30
    PRGDM
    BMI
    CIG0
    SOCADV
    FHISP             -0.001       0.000      0.000      -0.001       0.000      *

  Specific indirect 31
    PRGDM
    BMI
    MAGE
    CIG0
    FHISP              0.000       0.000      0.000       0.000       0.000      *

  Specific indirect 32
    PRGDM
    BMI
    MAGE
    SOCADV
    FHISP             -0.017       0.000      0.000      -0.017      -0.016      *

  Specific indirect 33
    PRGDM
    PAYER
    FEDUC
    FAGE
    SOCADV
    FHISP              0.000       0.000      0.155       0.000       0.000

  Specific indirect 34
    PRGDM
    WIC
    MEDUC
    CIG0
    SOCADV
    FHISP              0.000       0.000      0.166       0.000       0.000

  Specific indirect 35
    PRGDM
    WIC
    MAGE
    CIG0
    SOCADV
    FHISP              0.000       0.000      0.166       0.000       0.000

  Specific indirect 36
    PRGDM
    BMI
    MEDUC
    CIG0
    SOCADV
    FHISP             -0.001       0.000      0.000      -0.001      -0.001      *

  Specific indirect 37
    PRGDM
    BMI
    MAGE
    CIG0
    SOCADV
    FHISP              0.000       0.000      0.000       0.000       0.000      *

  Direct
    PRGDM
    FHISP             -0.035       0.010      0.000      -0.054      -0.015      *


Effects from OTHF to PRGDM

    Total              0.098       0.011      0.000       0.076       0.120      *
    Total indirect    -0.009       0.002      0.000      -0.014      -0.005      *

  Specific indirect 1
    PRGDM
    PAYER
    OTHF              -0.001       0.001      0.146      -0.003       0.001

  Specific indirect 2
    PRGDM
    CIG0
    OTHF              -0.012       0.002      0.000      -0.015      -0.009      *

  Specific indirect 3
    PRGDM
    WIC
    OTHF               0.001       0.001      0.166      -0.001       0.004

  Specific indirect 4
    PRGDM
    FAGE
    OTHF               0.002       0.000      0.000       0.001       0.002      *

  Specific indirect 5
    PRGDM
    SOCADV
    OTHF              -0.001       0.000      0.033      -0.002       0.000

  Specific indirect 6
    PRGDM
    PAYER
    FEDUC
    OTHF               0.000       0.000      0.146       0.000       0.000

  Specific indirect 7
    PRGDM
    PAYER
    FAGE
    OTHF               0.000       0.000      0.302       0.000       0.000

  Specific indirect 8
    PRGDM
    PAYER
    SOCADV
    OTHF               0.000       0.000      0.154       0.000       0.000

  Specific indirect 9
    PRGDM
    MEDUC
    CIG0
    OTHF               0.000       0.000      0.446       0.000       0.000

  Specific indirect 10
    PRGDM
    MEDUC
    SOCADV
    OTHF               0.000       0.000      0.448       0.000       0.000

  Specific indirect 11
    PRGDM
    CIG0
    SOCADV
    OTHF               0.000       0.000      0.010      -0.001       0.000      *

  Specific indirect 12
    PRGDM
    WIC
    SOCADV
    OTHF               0.000       0.000      0.172       0.000       0.000

  Specific indirect 13
    PRGDM
    FAGE
    SOCADV
    OTHF               0.000       0.000      0.010       0.000       0.000      *

  Specific indirect 14
    PRGDM
    MAGE
    CIG0
    OTHF               0.000       0.000      0.000      -0.001       0.000      *

  Specific indirect 15
    PRGDM
    MAGE
    SOCADV
    OTHF               0.002       0.001      0.010       0.000       0.004      *

  Specific indirect 16
    PRGDM
    MHT
    SOCADV
    OTHF               0.000       0.000      0.010       0.000       0.000      *

  Specific indirect 17
    PRGDM
    BMI
    CIG0
    OTHF               0.001       0.000      0.000       0.000       0.001      *

  Specific indirect 18
    PRGDM
    BMI
    SOCADV
    OTHF              -0.002       0.001      0.010      -0.003       0.000      *

  Specific indirect 19
    PRGDM
    PAYER
    FEDUC
    FAGE
    OTHF               0.000       0.000      0.155       0.000       0.000

  Specific indirect 20
    PRGDM
    PAYER
    FEDUC
    SOCADV
    OTHF               0.000       0.000      0.154       0.000       0.000

  Specific indirect 21
    PRGDM
    PAYER
    FAGE
    SOCADV
    OTHF               0.000       0.000      0.307       0.000       0.000

  Specific indirect 22
    PRGDM
    MEDUC
    CIG0
    SOCADV
    OTHF               0.000       0.000      0.448       0.000       0.000

  Specific indirect 23
    PRGDM
    WIC
    MEDUC
    CIG0
    OTHF               0.000       0.000      0.166       0.000       0.000

  Specific indirect 24
    PRGDM
    WIC
    MEDUC
    SOCADV
    OTHF               0.000       0.000      0.172       0.000       0.000

  Specific indirect 25
    PRGDM
    WIC
    MAGE
    CIG0
    OTHF               0.000       0.000      0.166       0.000       0.000

  Specific indirect 26
    PRGDM
    WIC
    MAGE
    SOCADV
    OTHF               0.000       0.000      0.172       0.000       0.000

  Specific indirect 27
    PRGDM
    MAGE
    CIG0
    SOCADV
    OTHF               0.000       0.000      0.010       0.000       0.000      *

  Specific indirect 28
    PRGDM
    BMI
    MEDUC
    CIG0
    OTHF               0.001       0.000      0.000       0.000       0.001      *

  Specific indirect 29
    PRGDM
    BMI
    MEDUC
    SOCADV
    OTHF               0.001       0.000      0.010       0.000       0.001      *

  Specific indirect 30
    PRGDM
    BMI
    CIG0
    SOCADV
    OTHF               0.000       0.000      0.010       0.000       0.000      *

  Specific indirect 31
    PRGDM
    BMI
    MAGE
    CIG0
    OTHF               0.000       0.000      0.000       0.000       0.000      *

  Specific indirect 32
    PRGDM
    BMI
    MAGE
    SOCADV
    OTHF               0.001       0.000      0.010       0.000       0.001      *

  Specific indirect 33
    PRGDM
    PAYER
    FEDUC
    FAGE
    SOCADV
    OTHF               0.000       0.000      0.161       0.000       0.000

  Specific indirect 34
    PRGDM
    WIC
    MEDUC
    CIG0
    SOCADV
    OTHF               0.000       0.000      0.172       0.000       0.000

  Specific indirect 35
    PRGDM
    WIC
    MAGE
    CIG0
    SOCADV
    OTHF               0.000       0.000      0.172       0.000       0.000

  Specific indirect 36
    PRGDM
    BMI
    MEDUC
    CIG0
    SOCADV
    OTHF               0.000       0.000      0.010       0.000       0.000      *

  Specific indirect 37
    PRGDM
    BMI
    MAGE
    CIG0
    SOCADV
    OTHF               0.000       0.000      0.010       0.000       0.000      *

  Direct
    PRGDM
    OTHF               0.107       0.012      0.000       0.085       0.130      *


Effects from SOCADV to PRGDM

    Total              0.013       0.004      0.001       0.005       0.022      *
    Total indirect     0.053       0.017      0.000       0.020       0.085      *

  Specific indirect 1
    PRGDM
    PAYER
    SOCADV             0.007       0.007      0.146      -0.006       0.020

  Specific indirect 2
    PRGDM
    MEDUC
    SOCADV            -0.001       0.007      0.446      -0.015       0.014

  Specific indirect 3
    PRGDM
    CIG0
    SOCADV            -0.028       0.003      0.000      -0.035      -0.021      *

  Specific indirect 4
    PRGDM
    WIC
    SOCADV            -0.005       0.006      0.166      -0.016       0.006

  Specific indirect 5
    PRGDM
    FAGE
    SOCADV             0.009       0.002      0.000       0.005       0.013      *

  Specific indirect 6
    PRGDM
    MAGE
    SOCADV             0.120       0.003      0.000       0.113       0.127      *

  Specific indirect 7
    PRGDM
    MHT
    SOCADV            -0.013       0.000      0.000      -0.013      -0.012      *

  Specific indirect 8
    PRGDM
    BMI
    SOCADV            -0.101       0.003      0.000      -0.107      -0.095      *

  Specific indirect 9
    PRGDM
    PAYER
    FEDUC
    SOCADV             0.000       0.000      0.146      -0.001       0.000

  Specific indirect 10
    PRGDM
    PAYER
    FAGE
    SOCADV             0.000       0.000      0.302       0.000       0.000

  Specific indirect 11
    PRGDM
    MEDUC
    CIG0
    SOCADV             0.000       0.000      0.446      -0.001       0.001

  Specific indirect 12
    PRGDM
    WIC
    MEDUC
    SOCADV             0.000       0.000      0.166       0.000       0.001

  Specific indirect 13
    PRGDM
    WIC
    MAGE
    SOCADV             0.000       0.000      0.166      -0.001       0.000

  Specific indirect 14
    PRGDM
    MAGE
    CIG0
    SOCADV            -0.001       0.000      0.000      -0.001      -0.001      *

  Specific indirect 15
    PRGDM
    BMI
    MEDUC
    SOCADV             0.033       0.001      0.000       0.031       0.036      *

  Specific indirect 16
    PRGDM
    BMI
    CIG0
    SOCADV             0.002       0.000      0.000       0.001       0.002      *

  Specific indirect 17
    PRGDM
    BMI
    MAGE
    SOCADV             0.030       0.001      0.000       0.029       0.032      *

  Specific indirect 18
    PRGDM
    PAYER
    FEDUC
    FAGE
    SOCADV             0.000       0.000      0.155       0.000       0.000

  Specific indirect 19
    PRGDM
    WIC
    MEDUC
    CIG0
    SOCADV             0.000       0.000      0.166       0.000       0.000

  Specific indirect 20
    PRGDM
    WIC
    MAGE
    CIG0
    SOCADV             0.000       0.000      0.166       0.000       0.000

  Specific indirect 21
    PRGDM
    BMI
    MEDUC
    CIG0
    SOCADV             0.001       0.000      0.000       0.001       0.001      *

  Specific indirect 22
    PRGDM
    BMI
    MAGE
    CIG0
    SOCADV             0.000       0.000      0.000       0.000       0.000      *

  Direct
    PRGDM
    SOCADV            -0.039       0.020      0.023      -0.076       0.001


Effects from CIG0 to PRGDM

    Total              0.047       0.006      0.000       0.035       0.059      *
    Total indirect    -0.003       0.001      0.000      -0.004      -0.001      *

  Specific indirect 1
    PRGDM
    MEDUC
    CIG0               0.000       0.000      0.446      -0.001       0.001

  Specific indirect 2
    PRGDM
    MAGE
    CIG0               0.002       0.000      0.000       0.001       0.003      *

  Specific indirect 3
    PRGDM
    BMI
    CIG0              -0.003       0.001      0.000      -0.004      -0.002      *

  Specific indirect 4
    PRGDM
    WIC
    MEDUC
    CIG0               0.000       0.000      0.166       0.000       0.000

  Specific indirect 5
    PRGDM
    WIC
    MAGE
    CIG0               0.000       0.000      0.166       0.000       0.000

  Specific indirect 6
    PRGDM
    BMI
    MEDUC
    CIG0              -0.002       0.000      0.000      -0.002      -0.002      *

  Specific indirect 7
    PRGDM
    BMI
    MAGE
    CIG0               0.000       0.000      0.000       0.000       0.001      *

  Direct
    PRGDM
    CIG0               0.050       0.006      0.000       0.038       0.061      *


Effects from MAGE to PRGDM

    Total              0.212       0.005      0.000       0.203       0.222      *
    Total indirect     0.042       0.001      0.000       0.040       0.044      *

  Specific indirect 1
    PRGDM
    WIC
    MAGE               0.000       0.000      0.166      -0.001       0.000

  Specific indirect 2
    PRGDM
    BMI
    MAGE               0.043       0.001      0.000       0.041       0.045      *

  Direct
    PRGDM
    MAGE               0.170       0.005      0.000       0.161       0.180      *


Effects from FAGE to PRGDM

    Total              0.013       0.003      0.000       0.007       0.019      *
    Total indirect     0.000       0.000      0.265       0.000       0.000

  Specific indirect 1
    PRGDM
    PAYER
    FAGE               0.000       0.000      0.302       0.000       0.000

  Specific indirect 2
    PRGDM
    PAYER
    FEDUC
    FAGE               0.000       0.000      0.155       0.000       0.000

  Direct
    PRGDM
    FAGE               0.013       0.003      0.000       0.007       0.019      *


Effects from MEDUC to PRGDM

    Total              0.025       0.005      0.000       0.015       0.036      *
    Total indirect     0.025       0.001      0.000       0.023       0.027      *

  Specific indirect 1
    PRGDM
    WIC
    MEDUC              0.000       0.000      0.166       0.000       0.000

  Specific indirect 2
    PRGDM
    BMI
    MEDUC              0.025       0.001      0.000       0.023       0.027      *

  Direct
    PRGDM
    MEDUC             -0.001       0.006      0.446      -0.011       0.010


Effects from FEDUC to PRGDM

    Total              0.000       0.000      0.146      -0.001       0.000
    Total indirect     0.000       0.000      0.146      -0.001       0.000

  Specific indirect 1
    PRGDM
    PAYER
    FEDUC              0.000       0.000      0.146      -0.001       0.000


Effects from MHT to PRGDM

    Total             -0.111       0.004      0.000      -0.118      -0.103      *
    Total indirect     0.000       0.000      0.000       0.000       0.000

  Direct
    PRGDM
    MHT               -0.111       0.004      0.000      -0.118      -0.103      *


Effects from BMI to PRGDM

    Total              0.199       0.004      0.000       0.192       0.206      *
    Total indirect     0.000       0.000      0.000       0.000       0.000

  Direct
    PRGDM
    BMI                0.199       0.004      0.000       0.192       0.206      *


Effects from PAYER to PRGDM

    Total              0.006       0.006      0.146      -0.005       0.017
    Total indirect     0.000       0.000      0.000       0.000       0.000

  Direct
    PRGDM
    PAYER              0.006       0.006      0.146      -0.005       0.017


Effects from WIC to PRGDM

    Total              0.006       0.006      0.166      -0.006       0.017
    Total indirect     0.000       0.000      0.000       0.000       0.000

  Direct
    PRGDM
    WIC                0.006       0.006      0.166      -0.006       0.017


Effects from PRECAREM to PRGDM

    Total              0.000       0.000      0.000       0.000       0.000
    Total indirect     0.000       0.000      0.000       0.000       0.000


Effects from AFRAMM to BWT

    Total             -0.133       0.003      0.000      -0.139      -0.128      *
    Total indirect     0.014       0.001      0.000       0.011       0.017      *

  Specific indirect 1
    BWT
    PAYER
    AFRAMM             0.000       0.000      0.467      -0.001       0.001

  Specific indirect 2
    BWT
    MEDUC
    AFRAMM             0.000       0.000      0.000       0.000       0.000      *

  Specific indirect 3
    BWT
    CIG0
    AFRAMM             0.019       0.001      0.000       0.017       0.020      *

  Specific indirect 4
    BWT
    WIC
    AFRAMM             0.001       0.000      0.002       0.000       0.002      *

  Specific indirect 5
    BWT
    PRGBP
    AFRAMM            -0.005       0.001      0.000      -0.006      -0.003      *

  Specific indirect 6
    BWT
    PRGDM
    AFRAMM             0.000       0.000      0.280       0.000       0.000

  Specific indirect 7
    BWT
    MAGE
    AFRAMM             0.000       0.000      0.327       0.000       0.000

  Specific indirect 8
    BWT
    MHT
    AFRAMM             0.000       0.000      0.448      -0.001       0.001

  Specific indirect 9
    BWT
    BMI
    AFRAMM             0.002       0.000      0.000       0.001       0.003      *

  Specific indirect 10
    BWT
    PRECAREM
    AFRAMM             0.000       0.000      0.103       0.000       0.000

  Specific indirect 11
    BWT
    SOCADV
    AFRAMM            -0.006       0.001      0.000      -0.008      -0.004      *

  Specific indirect 12
    BWT
    PAYER
    SOCADV
    AFRAMM             0.000       0.000      0.467      -0.001       0.001

  Specific indirect 13
    BWT
    MEDUC
    CIG0
    AFRAMM             0.000       0.000      0.000      -0.001       0.000      *

  Specific indirect 14
    BWT
    MEDUC
    SOCADV
    AFRAMM             0.002       0.000      0.000       0.001       0.003      *

  Specific indirect 15
    BWT
    CIG0
    SOCADV
    AFRAMM            -0.003       0.000      0.000      -0.004      -0.003      *

  Specific indirect 16
    BWT
    WIC
    MEDUC
    AFRAMM             0.000       0.000      0.002       0.000       0.000      *

  Specific indirect 17
    BWT
    WIC
    MAGE
    AFRAMM             0.000       0.000      0.327       0.000       0.000

  Specific indirect 18
    BWT
    WIC
    SOCADV
    AFRAMM             0.001       0.000      0.002       0.000       0.001      *

  Specific indirect 19
    BWT
    PRGBP
    PAYER
    AFRAMM             0.001       0.000      0.000       0.001       0.001      *

  Specific indirect 20
    BWT
    PRGBP
    MEDUC
    AFRAMM             0.000       0.000      0.000       0.000       0.000      *

  Specific indirect 21
    BWT
    PRGBP
    CIG0
    AFRAMM             0.000       0.000      0.048       0.000       0.001

  Specific indirect 22
    BWT
    PRGBP
    WIC
    AFRAMM             0.001       0.000      0.000       0.001       0.001      *

  Specific indirect 23
    BWT
    PRGBP
    MAGE
    AFRAMM             0.000       0.000      0.327       0.000       0.000

  Specific indirect 24
    BWT
    PRGBP
    MHT
    AFRAMM             0.000       0.000      0.448       0.000       0.000

  Specific indirect 25
    BWT
    PRGBP
    BMI
    AFRAMM             0.000       0.000      0.000      -0.001       0.000      *

  Specific indirect 26
    BWT
    PRGBP
    SOCADV
    AFRAMM            -0.003       0.000      0.000      -0.004      -0.002      *

  Specific indirect 27
    BWT
    PRGDM
    PAYER
    AFRAMM             0.000       0.000      0.146       0.000       0.000

  Specific indirect 28
    BWT
    PRGDM
    MEDUC
    AFRAMM             0.000       0.000      0.446       0.000       0.000

  Specific indirect 29
    BWT
    PRGDM
    CIG0
    AFRAMM             0.000       0.000      0.000       0.000       0.000      *

  Specific indirect 30
    BWT
    PRGDM
    WIC
    AFRAMM             0.000       0.000      0.166       0.000       0.000

  Specific indirect 31
    BWT
    PRGDM
    MAGE
    AFRAMM             0.000       0.000      0.327       0.000       0.000

  Specific indirect 32
    BWT
    PRGDM
    MHT
    AFRAMM             0.000       0.000      0.448       0.000       0.000

  Specific indirect 33
    BWT
    PRGDM
    BMI
    AFRAMM             0.000       0.000      0.000       0.000       0.000      *

  Specific indirect 34
    BWT
    PRGDM
    SOCADV
    AFRAMM             0.000       0.000      0.023       0.000       0.000

  Specific indirect 35
    BWT
    FAGE
    SOCADV
    AFRAMM             0.001       0.000      0.000       0.001       0.001      *

  Specific indirect 36
    BWT
    MAGE
    CIG0
    AFRAMM             0.000       0.000      0.000       0.000       0.000      *

  Specific indirect 37
    BWT
    MAGE
    SOCADV
    AFRAMM             0.002       0.000      0.000       0.002       0.003      *

  Specific indirect 38
    BWT
    MHT
    SOCADV
    AFRAMM            -0.003       0.000      0.000      -0.003      -0.003      *

  Specific indirect 39
    BWT
    BMI
    MEDUC
    AFRAMM             0.000       0.000      0.000       0.000       0.001      *

  Specific indirect 40
    BWT
    BMI
    CIG0
    AFRAMM             0.001       0.000      0.000       0.000       0.001      *

  Specific indirect 41
    BWT
    BMI
    MAGE
    AFRAMM             0.000       0.000      0.327       0.000       0.000

  Specific indirect 42
    BWT
    BMI
    SOCADV
    AFRAMM             0.008       0.000      0.000       0.007       0.009      *

  Specific indirect 43
    BWT
    PRECAREM
    PAYER
    AFRAMM             0.000       0.000      0.103       0.000       0.000

  Specific indirect 44
    BWT
    PRECAREM
    MEDUC
    AFRAMM             0.000       0.000      0.103       0.000       0.000

  Specific indirect 45
    BWT
    PRECAREM
    CIG0
    AFRAMM             0.000       0.000      0.103       0.000       0.000

  Specific indirect 46
    BWT
    PRECAREM
    WIC
    AFRAMM             0.000       0.000      0.103       0.000       0.000

  Specific indirect 47
    BWT
    PRECAREM
    MAGE
    AFRAMM             0.000       0.000      0.364       0.000       0.000

  Specific indirect 48
    BWT
    PRECAREM
    BMI
    AFRAMM             0.000       0.000      0.103       0.000       0.000

  Specific indirect 49
    BWT
    PRECAREM
    SOCADV
    AFRAMM             0.000       0.000      0.120       0.000       0.000

  Specific indirect 50
    BWT
    PAYER
    FEDUC
    SOCADV
    AFRAMM             0.000       0.000      0.467       0.000       0.000

  Specific indirect 51
    BWT
    PAYER
    FAGE
    SOCADV
    AFRAMM             0.000       0.000      0.490       0.000       0.000

  Specific indirect 52
    BWT
    MEDUC
    CIG0
    SOCADV
    AFRAMM             0.000       0.000      0.000       0.000       0.000      *

  Specific indirect 53
    BWT
    WIC
    MEDUC
    CIG0
    AFRAMM             0.000       0.000      0.002       0.000       0.000      *

  Specific indirect 54
    BWT
    WIC
    MEDUC
    SOCADV
    AFRAMM             0.000       0.000      0.002       0.000       0.000      *

  Specific indirect 55
    BWT
    WIC
    MAGE
    CIG0
    AFRAMM             0.000       0.000      0.002       0.000       0.000      *

  Specific indirect 56
    BWT
    WIC
    MAGE
    SOCADV
    AFRAMM             0.000       0.000      0.002       0.000       0.000      *

  Specific indirect 57
    BWT
    PRGBP
    PAYER
    SOCADV
    AFRAMM             0.001       0.000      0.000       0.000       0.001      *

  Specific indirect 58
    BWT
    PRGBP
    MEDUC
    CIG0
    AFRAMM             0.000       0.000      0.000       0.000       0.000      *

  Specific indirect 59
    BWT
    PRGBP
    MEDUC
    SOCADV
    AFRAMM             0.001       0.000      0.000       0.000       0.001      *

  Specific indirect 60
    BWT
    PRGBP
    CIG0
    SOCADV
    AFRAMM             0.000       0.000      0.048       0.000       0.000

  Specific indirect 61
    BWT
    PRGBP
    WIC
    MEDUC
    AFRAMM             0.000       0.000      0.000       0.000       0.000      *

  Specific indirect 62
    BWT
    PRGBP
    WIC
    MAGE
    AFRAMM             0.000       0.000      0.327       0.000       0.000

  Specific indirect 63
    BWT
    PRGBP
    WIC
    SOCADV
    AFRAMM             0.000       0.000      0.000       0.000       0.001      *

  Specific indirect 64
    BWT
    PRGBP
    FAGE
    SOCADV
    AFRAMM             0.000       0.000      0.000       0.000       0.000      *

  Specific indirect 65
    BWT
    PRGBP
    MAGE
    CIG0
    AFRAMM             0.000       0.000      0.000       0.000       0.000      *

  Specific indirect 66
    BWT
    PRGBP
    MAGE
    SOCADV
    AFRAMM             0.001       0.000      0.000       0.000       0.001      *

  Specific indirect 67
    BWT
    PRGBP
    MHT
    SOCADV
    AFRAMM             0.000       0.000      0.000       0.000       0.000      *

  Specific indirect 68
    BWT
    PRGBP
    BMI
    MEDUC
    AFRAMM             0.000       0.000      0.000       0.000       0.000      *

  Specific indirect 69
    BWT
    PRGBP
    BMI
    CIG0
    AFRAMM             0.000       0.000      0.000       0.000       0.000      *

  Specific indirect 70
    BWT
    PRGBP
    BMI
    MAGE
    AFRAMM             0.000       0.000      0.327       0.000       0.000

  Specific indirect 71
    BWT
    PRGBP
    BMI
    SOCADV
    AFRAMM            -0.002       0.000      0.000      -0.002      -0.002      *

  Specific indirect 72
    BWT
    PRGDM
    PAYER
    SOCADV
    AFRAMM             0.000       0.000      0.146       0.000       0.000

  Specific indirect 73
    BWT
    PRGDM
    MEDUC
    CIG0
    AFRAMM             0.000       0.000      0.446       0.000       0.000

  Specific indirect 74
    BWT
    PRGDM
    MEDUC
    SOCADV
    AFRAMM             0.000       0.000      0.446       0.000       0.000

  Specific indirect 75
    BWT
    PRGDM
    CIG0
    SOCADV
    AFRAMM             0.000       0.000      0.000       0.000       0.000      *

  Specific indirect 76
    BWT
    PRGDM
    WIC
    MEDUC
    AFRAMM             0.000       0.000      0.166       0.000       0.000

  Specific indirect 77
    BWT
    PRGDM
    WIC
    MAGE
    AFRAMM             0.000       0.000      0.380       0.000       0.000

  Specific indirect 78
    BWT
    PRGDM
    WIC
    SOCADV
    AFRAMM             0.000       0.000      0.166       0.000       0.000

  Specific indirect 79
    BWT
    PRGDM
    FAGE
    SOCADV
    AFRAMM             0.000       0.000      0.000       0.000       0.000      *

  Specific indirect 80
    BWT
    PRGDM
    MAGE
    CIG0
    AFRAMM             0.000       0.000      0.000       0.000       0.000      *

  Specific indirect 81
    BWT
    PRGDM
    MAGE
    SOCADV
    AFRAMM             0.000       0.000      0.000       0.000       0.000      *

  Specific indirect 82
    BWT
    PRGDM
    MHT
    SOCADV
    AFRAMM             0.000       0.000      0.000       0.000       0.000      *

  Specific indirect 83
    BWT
    PRGDM
    BMI
    MEDUC
    AFRAMM             0.000       0.000      0.000       0.000       0.000      *

  Specific indirect 84
    BWT
    PRGDM
    BMI
    CIG0
    AFRAMM             0.000       0.000      0.000       0.000       0.000      *

  Specific indirect 85
    BWT
    PRGDM
    BMI
    MAGE
    AFRAMM             0.000       0.000      0.327       0.000       0.000

  Specific indirect 86
    BWT
    PRGDM
    BMI
    SOCADV
    AFRAMM             0.000       0.000      0.000       0.000       0.000      *

  Specific indirect 87
    BWT
    MAGE
    CIG0
    SOCADV
    AFRAMM             0.000       0.000      0.000       0.000       0.000      *

  Specific indirect 88
    BWT
    BMI
    MEDUC
    CIG0
    AFRAMM             0.001       0.000      0.000       0.000       0.001      *

  Specific indirect 89
    BWT
    BMI
    MEDUC
    SOCADV
    AFRAMM            -0.003       0.000      0.000      -0.003      -0.002      *

  Specific indirect 90
    BWT
    BMI
    CIG0
    SOCADV
    AFRAMM             0.000       0.000      0.000       0.000       0.000      *

  Specific indirect 91
    BWT
    BMI
    MAGE
    CIG0
    AFRAMM             0.000       0.000      0.000       0.000       0.000      *

  Specific indirect 92
    BWT
    BMI
    MAGE
    SOCADV
    AFRAMM            -0.002       0.000      0.000      -0.003      -0.002      *

  Specific indirect 93
    BWT
    PRECAREM
    PAYER
    SOCADV
    AFRAMM             0.000       0.000      0.103       0.000       0.000

  Specific indirect 94
    BWT
    PRECAREM
    MEDUC
    CIG0
    AFRAMM             0.000       0.000      0.103       0.000       0.000

  Specific indirect 95
    BWT
    PRECAREM
    MEDUC
    SOCADV
    AFRAMM             0.000       0.000      0.103       0.000       0.000

  Specific indirect 96
    BWT
    PRECAREM
    CIG0
    SOCADV
    AFRAMM             0.000       0.000      0.103       0.000       0.000

  Specific indirect 97
    BWT
    PRECAREM
    WIC
    MEDUC
    AFRAMM             0.000       0.000      0.103       0.000       0.000

  Specific indirect 98
    BWT
    PRECAREM
    WIC
    MAGE
    AFRAMM             0.000       0.000      0.364       0.000       0.000

  Specific indirect 99
    BWT
    PRECAREM
    WIC
    SOCADV
    AFRAMM             0.000       0.000      0.103       0.000       0.000

  Specific indirect 100
    BWT
    PRECAREM
    MAGE
    CIG0
    AFRAMM             0.000       0.000      0.103       0.000       0.000

  Specific indirect 101
    BWT
    PRECAREM
    MAGE
    SOCADV
    AFRAMM             0.000       0.000      0.103       0.000       0.000

  Specific indirect 102
    BWT
    PRECAREM
    BMI
    MEDUC
    AFRAMM             0.000       0.000      0.103       0.000       0.000

  Specific indirect 103
    BWT
    PRECAREM
    BMI
    CIG0
    AFRAMM             0.000       0.000      0.103       0.000       0.000

  Specific indirect 104
    BWT
    PRECAREM
    BMI
    MAGE
    AFRAMM             0.000       0.000      0.364       0.000       0.000

  Specific indirect 105
    BWT
    PRECAREM
    BMI
    SOCADV
    AFRAMM             0.000       0.000      0.103       0.000       0.000

  Specific indirect 106
    BWT
    PAYER
    FEDUC
    FAGE
    SOCADV
    AFRAMM             0.000       0.000      0.467       0.000       0.000

  Specific indirect 107
    BWT
    WIC
    MEDUC
    CIG0
    SOCADV
    AFRAMM             0.000       0.000      0.002       0.000       0.000      *

  Specific indirect 108
    BWT
    WIC
    MAGE
    CIG0
    SOCADV
    AFRAMM             0.000       0.000      0.002       0.000       0.000      *

  Specific indirect 109
    BWT
    PRGBP
    PAYER
    FEDUC
    SOCADV
    AFRAMM             0.000       0.000      0.000       0.000       0.000      *

  Specific indirect 110
    BWT
    PRGBP
    PAYER
    FAGE
    SOCADV
    AFRAMM             0.000       0.000      0.208       0.000       0.000

  Specific indirect 111
    BWT
    PRGBP
    MEDUC
    CIG0
    SOCADV
    AFRAMM             0.000       0.000      0.000       0.000       0.000      *

  Specific indirect 112
    BWT
    PRGBP
    WIC
    MEDUC
    CIG0
    AFRAMM             0.000       0.000      0.000       0.000       0.000      *

  Specific indirect 113
    BWT
    PRGBP
    WIC
    MEDUC
    SOCADV
    AFRAMM             0.000       0.000      0.000       0.000       0.000      *

  Specific indirect 114
    BWT
    PRGBP
    WIC
    MAGE
    CIG0
    AFRAMM             0.000       0.000      0.000       0.000       0.000      *

  Specific indirect 115
    BWT
    PRGBP
    WIC
    MAGE
    SOCADV
    AFRAMM             0.000       0.000      0.000       0.000       0.000      *

  Specific indirect 116
    BWT
    PRGBP
    MAGE
    CIG0
    SOCADV
    AFRAMM             0.000       0.000      0.000       0.000       0.000      *

  Specific indirect 117
    BWT
    PRGBP
    BMI
    MEDUC
    CIG0
    AFRAMM             0.000       0.000      0.000       0.000       0.000      *

  Specific indirect 118
    BWT
    PRGBP
    BMI
    MEDUC
    SOCADV
    AFRAMM             0.001       0.000      0.000       0.001       0.001      *

  Specific indirect 119
    BWT
    PRGBP
    BMI
    CIG0
    SOCADV
    AFRAMM             0.000       0.000      0.000       0.000       0.000      *

  Specific indirect 120
    BWT
    PRGBP
    BMI
    MAGE
    CIG0
    AFRAMM             0.000       0.000      0.000       0.000       0.000      *

  Specific indirect 121
    BWT
    PRGBP
    BMI
    MAGE
    SOCADV
    AFRAMM             0.001       0.000      0.000       0.000       0.001      *

  Specific indirect 122
    BWT
    PRGDM
    PAYER
    FEDUC
    SOCADV
    AFRAMM             0.000       0.000      0.146       0.000       0.000

  Specific indirect 123
    BWT
    PRGDM
    PAYER
    FAGE
    SOCADV
    AFRAMM             0.000       0.000      0.302       0.000       0.000

  Specific indirect 124
    BWT
    PRGDM
    MEDUC
    CIG0
    SOCADV
    AFRAMM             0.000       0.000      0.446       0.000       0.000

  Specific indirect 125
    BWT
    PRGDM
    WIC
    MEDUC
    CIG0
    AFRAMM             0.000       0.000      0.166       0.000       0.000

  Specific indirect 126
    BWT
    PRGDM
    WIC
    MEDUC
    SOCADV
    AFRAMM             0.000       0.000      0.166       0.000       0.000

  Specific indirect 127
    BWT
    PRGDM
    WIC
    MAGE
    CIG0
    AFRAMM             0.000       0.000      0.166       0.000       0.000

  Specific indirect 128
    BWT
    PRGDM
    WIC
    MAGE
    SOCADV
    AFRAMM             0.000       0.000      0.166       0.000       0.000

  Specific indirect 129
    BWT
    PRGDM
    MAGE
    CIG0
    SOCADV
    AFRAMM             0.000       0.000      0.000       0.000       0.000      *

  Specific indirect 130
    BWT
    PRGDM
    BMI
    MEDUC
    CIG0
    AFRAMM             0.000       0.000      0.000       0.000       0.000      *

  Specific indirect 131
    BWT
    PRGDM
    BMI
    MEDUC
    SOCADV
    AFRAMM             0.000       0.000      0.000       0.000       0.000      *

  Specific indirect 132
    BWT
    PRGDM
    BMI
    CIG0
    SOCADV
    AFRAMM             0.000       0.000      0.000       0.000       0.000      *

  Specific indirect 133
    BWT
    PRGDM
    BMI
    MAGE
    CIG0
    AFRAMM             0.000       0.000      0.000       0.000       0.000      *

  Specific indirect 134
    BWT
    PRGDM
    BMI
    MAGE
    SOCADV
    AFRAMM             0.000       0.000      0.000       0.000       0.000      *

  Specific indirect 135
    BWT
    BMI
    MEDUC
    CIG0
    SOCADV
    AFRAMM             0.000       0.000      0.000       0.000       0.000      *

  Specific indirect 136
    BWT
    BMI
    MAGE
    CIG0
    SOCADV
    AFRAMM             0.000       0.000      0.000       0.000       0.000      *

  Specific indirect 137
    BWT
    PRECAREM
    PAYER
    FEDUC
    SOCADV
    AFRAMM             0.000       0.000      0.103       0.000       0.000

  Specific indirect 138
    BWT
    PRECAREM
    PAYER
    FAGE
    SOCADV
    AFRAMM             0.000       0.000      0.266       0.000       0.000

  Specific indirect 139
    BWT
    PRECAREM
    MEDUC
    CIG0
    SOCADV
    AFRAMM             0.000       0.000      0.103       0.000       0.000

  Specific indirect 140
    BWT
    PRECAREM
    WIC
    MEDUC
    CIG0
    AFRAMM             0.000       0.000      0.103       0.000       0.000

  Specific indirect 141
    BWT
    PRECAREM
    WIC
    MEDUC
    SOCADV
    AFRAMM             0.000       0.000      0.103       0.000       0.000

  Specific indirect 142
    BWT
    PRECAREM
    WIC
    MAGE
    CIG0
    AFRAMM             0.000       0.000      0.103       0.000       0.000

  Specific indirect 143
    BWT
    PRECAREM
    WIC
    MAGE
    SOCADV
    AFRAMM             0.000       0.000      0.103       0.000       0.000

  Specific indirect 144
    BWT
    PRECAREM
    MAGE
    CIG0
    SOCADV
    AFRAMM             0.000       0.000      0.103       0.000       0.000

  Specific indirect 145
    BWT
    PRECAREM
    BMI
    MEDUC
    CIG0
    AFRAMM             0.000       0.000      0.103       0.000       0.000

  Specific indirect 146
    BWT
    PRECAREM
    BMI
    MEDUC
    SOCADV
    AFRAMM             0.000       0.000      0.103       0.000       0.000

  Specific indirect 147
    BWT
    PRECAREM
    BMI
    CIG0
    SOCADV
    AFRAMM             0.000       0.000      0.103       0.000       0.000

  Specific indirect 148
    BWT
    PRECAREM
    BMI
    MAGE
    CIG0
    AFRAMM             0.000       0.000      0.103       0.000       0.000

  Specific indirect 149
    BWT
    PRECAREM
    BMI
    MAGE
    SOCADV
    AFRAMM             0.000       0.000      0.103       0.000       0.000

  Specific indirect 150
    BWT
    PRGBP
    PAYER
    FEDUC
    FAGE
    SOCADV
    AFRAMM             0.000       0.000      0.012       0.000       0.000      *

  Specific indirect 151
    BWT
    PRGBP
    WIC
    MEDUC
    CIG0
    SOCADV
    AFRAMM             0.000       0.000      0.000       0.000       0.000      *

  Specific indirect 152
    BWT
    PRGBP
    WIC
    MAGE
    CIG0
    SOCADV
    AFRAMM             0.000       0.000      0.000       0.000       0.000      *

  Specific indirect 153
    BWT
    PRGBP
    BMI
    MEDUC
    CIG0
    SOCADV
    AFRAMM             0.000       0.000      0.000       0.000       0.000      *

  Specific indirect 154
    BWT
    PRGBP
    BMI
    MAGE
    CIG0
    SOCADV
    AFRAMM             0.000       0.000      0.000       0.000       0.000      *

  Specific indirect 155
    BWT
    PRGDM
    PAYER
    FEDUC
    FAGE
    SOCADV
    AFRAMM             0.000       0.000      0.155       0.000       0.000

  Specific indirect 156
    BWT
    PRGDM
    WIC
    MEDUC
    CIG0
    SOCADV
    AFRAMM             0.000       0.000      0.166       0.000       0.000

  Specific indirect 157
    BWT
    PRGDM
    WIC
    MAGE
    CIG0
    SOCADV
    AFRAMM             0.000       0.000      0.166       0.000       0.000

  Specific indirect 158
    BWT
    PRGDM
    BMI
    MEDUC
    CIG0
    SOCADV
    AFRAMM             0.000       0.000      0.000       0.000       0.000      *

  Specific indirect 159
    BWT
    PRGDM
    BMI
    MAGE
    CIG0
    SOCADV
    AFRAMM             0.000       0.000      0.000       0.000       0.000      *

  Specific indirect 160
    BWT
    PRECAREM
    PAYER
    FEDUC
    FAGE
    SOCADV
    AFRAMM             0.000       0.000      0.113       0.000       0.000

  Specific indirect 161
    BWT
    PRECAREM
    WIC
    MEDUC
    CIG0
    SOCADV
    AFRAMM             0.000       0.000      0.103       0.000       0.000

  Specific indirect 162
    BWT
    PRECAREM
    WIC
    MAGE
    CIG0
    SOCADV
    AFRAMM             0.000       0.000      0.103       0.000       0.000

  Specific indirect 163
    BWT
    PRECAREM
    BMI
    MEDUC
    CIG0
    SOCADV
    AFRAMM             0.000       0.000      0.103       0.000       0.000

  Specific indirect 164
    BWT
    PRECAREM
    BMI
    MAGE
    CIG0
    SOCADV
    AFRAMM             0.000       0.000      0.103       0.000       0.000

  Direct
    BWT
    AFRAMM            -0.147       0.003      0.000      -0.153      -0.141      *


Effects from MHISP to BWT

    Total             -0.024       0.002      0.000      -0.027      -0.020      *
    Total indirect    -0.020       0.001      0.000      -0.022      -0.017      *

  Specific indirect 1
    BWT
    PAYER
    MHISP              0.000       0.000      0.467       0.000       0.000

  Specific indirect 2
    BWT
    MEDUC
    MHISP              0.001       0.000      0.000       0.001       0.002      *

  Specific indirect 3
    BWT
    CIG0
    MHISP              0.020       0.001      0.000       0.018       0.022      *

  Specific indirect 4
    BWT
    WIC
    MHISP              0.001       0.000      0.002       0.000       0.001      *

  Specific indirect 5
    BWT
    PRGBP
    MHISP              0.010       0.001      0.000       0.009       0.012      *

  Specific indirect 6
    BWT
    PRGDM
    MHISP              0.000       0.000      0.007       0.000       0.000      *

  Specific indirect 7
    BWT
    MAGE
    MHISP             -0.001       0.000      0.000      -0.001       0.000      *

  Specific indirect 8
    BWT
    MHT
    MHISP             -0.042       0.000      0.000      -0.043      -0.042      *

  Specific indirect 9
    BWT
    BMI
    MHISP             -0.001       0.000      0.001      -0.002       0.000      *

  Specific indirect 10
    BWT
    PRECAREM
    MHISP              0.000       0.000      0.103       0.000       0.000

  Specific indirect 11
    BWT
    SOCADV
    MHISP             -0.011       0.002      0.000      -0.014      -0.008      *

  Specific indirect 12
    BWT
    PAYER
    SOCADV
    MHISP              0.000       0.001      0.467      -0.001       0.001

  Specific indirect 13
    BWT
    MEDUC
    CIG0
    MHISP              0.000       0.000      0.000      -0.001       0.000      *

  Specific indirect 14
    BWT
    MEDUC
    SOCADV
    MHISP              0.004       0.001      0.000       0.003       0.005      *

  Specific indirect 15
    BWT
    CIG0
    SOCADV
    MHISP             -0.006       0.000      0.000      -0.007      -0.006      *

  Specific indirect 16
    BWT
    WIC
    MEDUC
    MHISP              0.000       0.000      0.002       0.000       0.000      *

  Specific indirect 17
    BWT
    WIC
    MAGE
    MHISP              0.000       0.000      0.002       0.000       0.000      *

  Specific indirect 18
    BWT
    WIC
    SOCADV
    MHISP              0.001       0.000      0.002       0.000       0.002      *

  Specific indirect 19
    BWT
    PRGBP
    PAYER
    MHISP              0.000       0.000      0.000       0.000       0.001      *

  Specific indirect 20
    BWT
    PRGBP
    MEDUC
    MHISP              0.000       0.000      0.000       0.000       0.001      *

  Specific indirect 21
    BWT
    PRGBP
    CIG0
    MHISP              0.000       0.000      0.048       0.000       0.001

  Specific indirect 22
    BWT
    PRGBP
    WIC
    MHISP              0.000       0.000      0.000       0.000       0.001      *

  Specific indirect 23
    BWT
    PRGBP
    MAGE
    MHISP              0.000       0.000      0.000       0.000       0.000      *

  Specific indirect 24
    BWT
    PRGBP
    MHT
    MHISP              0.001       0.000      0.000       0.001       0.001      *

  Specific indirect 25
    BWT
    PRGBP
    BMI
    MHISP              0.000       0.000      0.001       0.000       0.000      *

  Specific indirect 26
    BWT
    PRGBP
    SOCADV
    MHISP             -0.005       0.001      0.000      -0.006      -0.004      *

  Specific indirect 27
    BWT
    PRGDM
    PAYER
    MHISP              0.000       0.000      0.146       0.000       0.000

  Specific indirect 28
    BWT
    PRGDM
    MEDUC
    MHISP              0.000       0.000      0.446       0.000       0.000

  Specific indirect 29
    BWT
    PRGDM
    CIG0
    MHISP              0.000       0.000      0.000       0.000       0.000      *

  Specific indirect 30
    BWT
    PRGDM
    WIC
    MHISP              0.000       0.000      0.166       0.000       0.000

  Specific indirect 31
    BWT
    PRGDM
    MAGE
    MHISP              0.000       0.000      0.000       0.000       0.000      *

  Specific indirect 32
    BWT
    PRGDM
    MHT
    MHISP              0.000       0.000      0.000       0.000       0.000      *

  Specific indirect 33
    BWT
    PRGDM
    BMI
    MHISP              0.000       0.000      0.001       0.000       0.000      *

  Specific indirect 34
    BWT
    PRGDM
    SOCADV
    MHISP              0.000       0.000      0.023       0.000       0.000

  Specific indirect 35
    BWT
    FAGE
    SOCADV
    MHISP              0.001       0.000      0.000       0.001       0.002      *

  Specific indirect 36
    BWT
    MAGE
    CIG0
    MHISP              0.000       0.000      0.000       0.000       0.000      *

  Specific indirect 37
    BWT
    MAGE
    SOCADV
    MHISP              0.004       0.000      0.000       0.003       0.005      *

  Specific indirect 38
    BWT
    MHT
    SOCADV
    MHISP             -0.006       0.000      0.000      -0.006      -0.005      *

  Specific indirect 39
    BWT
    BMI
    MEDUC
    MHISP             -0.002       0.000      0.000      -0.002      -0.002      *

  Specific indirect 40
    BWT
    BMI
    CIG0
    MHISP              0.001       0.000      0.000       0.000       0.001      *

  Specific indirect 41
    BWT
    BMI
    MAGE
    MHISP              0.001       0.000      0.000       0.000       0.001      *

  Specific indirect 42
    BWT
    BMI
    SOCADV
    MHISP              0.014       0.000      0.000       0.013       0.015      *

  Specific indirect 43
    BWT
    PRECAREM
    PAYER
    MHISP              0.000       0.000      0.103       0.000       0.000

  Specific indirect 44
    BWT
    PRECAREM
    MEDUC
    MHISP              0.000       0.000      0.103       0.000       0.000

  Specific indirect 45
    BWT
    PRECAREM
    CIG0
    MHISP              0.000       0.000      0.103       0.000       0.000

  Specific indirect 46
    BWT
    PRECAREM
    WIC
    MHISP              0.000       0.000      0.103       0.000       0.000

  Specific indirect 47
    BWT
    PRECAREM
    MAGE
    MHISP              0.000       0.000      0.103       0.000       0.000

  Specific indirect 48
    BWT
    PRECAREM
    BMI
    MHISP              0.000       0.000      0.104       0.000       0.000

  Specific indirect 49
    BWT
    PRECAREM
    SOCADV
    MHISP              0.000       0.000      0.120       0.000       0.000

  Specific indirect 50
    BWT
    PAYER
    FEDUC
    SOCADV
    MHISP              0.000       0.000      0.467       0.000       0.000

  Specific indirect 51
    BWT
    PAYER
    FAGE
    SOCADV
    MHISP              0.000       0.000      0.490       0.000       0.000

  Specific indirect 52
    BWT
    MEDUC
    CIG0
    SOCADV
    MHISP              0.000       0.000      0.000       0.000       0.000      *

  Specific indirect 53
    BWT
    WIC
    MEDUC
    CIG0
    MHISP              0.000       0.000      0.002       0.000       0.000      *

  Specific indirect 54
    BWT
    WIC
    MEDUC
    SOCADV
    MHISP              0.000       0.000      0.002       0.000       0.000      *

  Specific indirect 55
    BWT
    WIC
    MAGE
    CIG0
    MHISP              0.000       0.000      0.002       0.000       0.000      *

  Specific indirect 56
    BWT
    WIC
    MAGE
    SOCADV
    MHISP              0.000       0.000      0.002       0.000       0.000      *

  Specific indirect 57
    BWT
    PRGBP
    PAYER
    SOCADV
    MHISP              0.001       0.000      0.000       0.001       0.001      *

  Specific indirect 58
    BWT
    PRGBP
    MEDUC
    CIG0
    MHISP              0.000       0.000      0.000       0.000       0.000      *

  Specific indirect 59
    BWT
    PRGBP
    MEDUC
    SOCADV
    MHISP              0.001       0.000      0.000       0.001       0.002      *

  Specific indirect 60
    BWT
    PRGBP
    CIG0
    SOCADV
    MHISP              0.000       0.000      0.048       0.000       0.000

  Specific indirect 61
    BWT
    PRGBP
    WIC
    MEDUC
    MHISP              0.000       0.000      0.000       0.000       0.000      *

  Specific indirect 62
    BWT
    PRGBP
    WIC
    MAGE
    MHISP              0.000       0.000      0.000       0.000       0.000      *

  Specific indirect 63
    BWT
    PRGBP
    WIC
    SOCADV
    MHISP              0.001       0.000      0.000       0.001       0.001      *

  Specific indirect 64
    BWT
    PRGBP
    FAGE
    SOCADV
    MHISP              0.000       0.000      0.000       0.000       0.000      *

  Specific indirect 65
    BWT
    PRGBP
    MAGE
    CIG0
    MHISP              0.000       0.000      0.000       0.000       0.000      *

  Specific indirect 66
    BWT
    PRGBP
    MAGE
    SOCADV
    MHISP              0.001       0.000      0.000       0.001       0.001      *

  Specific indirect 67
    BWT
    PRGBP
    MHT
    SOCADV
    MHISP              0.000       0.000      0.000       0.000       0.000      *

  Specific indirect 68
    BWT
    PRGBP
    BMI
    MEDUC
    MHISP              0.000       0.000      0.000       0.000       0.000      *

  Specific indirect 69
    BWT
    PRGBP
    BMI
    CIG0
    MHISP              0.000       0.000      0.000       0.000       0.000      *

  Specific indirect 70
    BWT
    PRGBP
    BMI
    MAGE
    MHISP              0.000       0.000      0.000       0.000       0.000      *

  Specific indirect 71
    BWT
    PRGBP
    BMI
    SOCADV
    MHISP             -0.003       0.000      0.000      -0.003      -0.003      *

  Specific indirect 72
    BWT
    PRGDM
    PAYER
    SOCADV
    MHISP              0.000       0.000      0.146       0.000       0.000

  Specific indirect 73
    BWT
    PRGDM
    MEDUC
    CIG0
    MHISP              0.000       0.000      0.446       0.000       0.000

  Specific indirect 74
    BWT
    PRGDM
    MEDUC
    SOCADV
    MHISP              0.000       0.000      0.446       0.000       0.000

  Specific indirect 75
    BWT
    PRGDM
    CIG0
    SOCADV
    MHISP              0.000       0.000      0.000       0.000       0.000      *

  Specific indirect 76
    BWT
    PRGDM
    WIC
    MEDUC
    MHISP              0.000       0.000      0.166       0.000       0.000

  Specific indirect 77
    BWT
    PRGDM
    WIC
    MAGE
    MHISP              0.000       0.000      0.166       0.000       0.000

  Specific indirect 78
    BWT
    PRGDM
    WIC
    SOCADV
    MHISP              0.000       0.000      0.166       0.000       0.000

  Specific indirect 79
    BWT
    PRGDM
    FAGE
    SOCADV
    MHISP              0.000       0.000      0.000       0.000       0.000      *

  Specific indirect 80
    BWT
    PRGDM
    MAGE
    CIG0
    MHISP              0.000       0.000      0.000       0.000       0.000      *

  Specific indirect 81
    BWT
    PRGDM
    MAGE
    SOCADV
    MHISP              0.000       0.000      0.000       0.000       0.000      *

  Specific indirect 82
    BWT
    PRGDM
    MHT
    SOCADV
    MHISP              0.000       0.000      0.000       0.000       0.000      *

  Specific indirect 83
    BWT
    PRGDM
    BMI
    MEDUC
    MHISP              0.000       0.000      0.000       0.000       0.000      *

  Specific indirect 84
    BWT
    PRGDM
    BMI
    CIG0
    MHISP              0.000       0.000      0.000       0.000       0.000      *

  Specific indirect 85
    BWT
    PRGDM
    BMI
    MAGE
    MHISP              0.000       0.000      0.000       0.000       0.000      *

  Specific indirect 86
    BWT
    PRGDM
    BMI
    SOCADV
    MHISP              0.000       0.000      0.000       0.000       0.000      *

  Specific indirect 87
    BWT
    MAGE
    CIG0
    SOCADV
    MHISP              0.000       0.000      0.000       0.000       0.000      *

  Specific indirect 88
    BWT
    BMI
    MEDUC
    CIG0
    MHISP              0.001       0.000      0.000       0.000       0.001      *

  Specific indirect 89
    BWT
    BMI
    MEDUC
    SOCADV
    MHISP             -0.005       0.000      0.000      -0.005      -0.004      *

  Specific indirect 90
    BWT
    BMI
    CIG0
    SOCADV
    MHISP              0.000       0.000      0.000       0.000       0.000      *

  Specific indirect 91
    BWT
    BMI
    MAGE
    CIG0
    MHISP              0.000       0.000      0.000       0.000       0.000      *

  Specific indirect 92
    BWT
    BMI
    MAGE
    SOCADV
    MHISP             -0.004       0.000      0.000      -0.004      -0.004      *

  Specific indirect 93
    BWT
    PRECAREM
    PAYER
    SOCADV
    MHISP              0.000       0.000      0.103       0.000       0.000

  Specific indirect 94
    BWT
    PRECAREM
    MEDUC
    CIG0
    MHISP              0.000       0.000      0.103       0.000       0.000

  Specific indirect 95
    BWT
    PRECAREM
    MEDUC
    SOCADV
    MHISP              0.000       0.000      0.103       0.000       0.000

  Specific indirect 96
    BWT
    PRECAREM
    CIG0
    SOCADV
    MHISP              0.000       0.000      0.103       0.000       0.000

  Specific indirect 97
    BWT
    PRECAREM
    WIC
    MEDUC
    MHISP              0.000       0.000      0.103       0.000       0.000

  Specific indirect 98
    BWT
    PRECAREM
    WIC
    MAGE
    MHISP              0.000       0.000      0.103       0.000       0.000

  Specific indirect 99
    BWT
    PRECAREM
    WIC
    SOCADV
    MHISP              0.000       0.000      0.103       0.000       0.000

  Specific indirect 100
    BWT
    PRECAREM
    MAGE
    CIG0
    MHISP              0.000       0.000      0.103       0.000       0.000

  Specific indirect 101
    BWT
    PRECAREM
    MAGE
    SOCADV
    MHISP              0.000       0.000      0.103       0.000       0.000

  Specific indirect 102
    BWT
    PRECAREM
    BMI
    MEDUC
    MHISP              0.000       0.000      0.103       0.000       0.000

  Specific indirect 103
    BWT
    PRECAREM
    BMI
    CIG0
    MHISP              0.000       0.000      0.103       0.000       0.000

  Specific indirect 104
    BWT
    PRECAREM
    BMI
    MAGE
    MHISP              0.000       0.000      0.103       0.000       0.000

  Specific indirect 105
    BWT
    PRECAREM
    BMI
    SOCADV
    MHISP              0.000       0.000      0.103       0.000       0.000

  Specific indirect 106
    BWT
    PAYER
    FEDUC
    FAGE
    SOCADV
    MHISP              0.000       0.000      0.467       0.000       0.000

  Specific indirect 107
    BWT
    WIC
    MEDUC
    CIG0
    SOCADV
    MHISP              0.000       0.000      0.002       0.000       0.000      *

  Specific indirect 108
    BWT
    WIC
    MAGE
    CIG0
    SOCADV
    MHISP              0.000       0.000      0.002       0.000       0.000      *

  Specific indirect 109
    BWT
    PRGBP
    PAYER
    FEDUC
    SOCADV
    MHISP              0.000       0.000      0.000       0.000       0.000      *

  Specific indirect 110
    BWT
    PRGBP
    PAYER
    FAGE
    SOCADV
    MHISP              0.000       0.000      0.208       0.000       0.000

  Specific indirect 111
    BWT
    PRGBP
    MEDUC
    CIG0
    SOCADV
    MHISP              0.000       0.000      0.000       0.000       0.000      *

  Specific indirect 112
    BWT
    PRGBP
    WIC
    MEDUC
    CIG0
    MHISP              0.000       0.000      0.000       0.000       0.000      *

  Specific indirect 113
    BWT
    PRGBP
    WIC
    MEDUC
    SOCADV
    MHISP              0.000       0.000      0.000       0.000       0.000      *

  Specific indirect 114
    BWT
    PRGBP
    WIC
    MAGE
    CIG0
    MHISP              0.000       0.000      0.000       0.000       0.000      *

  Specific indirect 115
    BWT
    PRGBP
    WIC
    MAGE
    SOCADV
    MHISP              0.000       0.000      0.000       0.000       0.000      *

  Specific indirect 116
    BWT
    PRGBP
    MAGE
    CIG0
    SOCADV
    MHISP              0.000       0.000      0.000       0.000       0.000      *

  Specific indirect 117
    BWT
    PRGBP
    BMI
    MEDUC
    CIG0
    MHISP              0.000       0.000      0.000       0.000       0.000      *

  Specific indirect 118
    BWT
    PRGBP
    BMI
    MEDUC
    SOCADV
    MHISP              0.001       0.000      0.000       0.001       0.001      *

  Specific indirect 119
    BWT
    PRGBP
    BMI
    CIG0
    SOCADV
    MHISP              0.000       0.000      0.000       0.000       0.000      *

  Specific indirect 120
    BWT
    PRGBP
    BMI
    MAGE
    CIG0
    MHISP              0.000       0.000      0.000       0.000       0.000      *

  Specific indirect 121
    BWT
    PRGBP
    BMI
    MAGE
    SOCADV
    MHISP              0.001       0.000      0.000       0.001       0.001      *

  Specific indirect 122
    BWT
    PRGDM
    PAYER
    FEDUC
    SOCADV
    MHISP              0.000       0.000      0.146       0.000       0.000

  Specific indirect 123
    BWT
    PRGDM
    PAYER
    FAGE
    SOCADV
    MHISP              0.000       0.000      0.302       0.000       0.000

  Specific indirect 124
    BWT
    PRGDM
    MEDUC
    CIG0
    SOCADV
    MHISP              0.000       0.000      0.446       0.000       0.000

  Specific indirect 125
    BWT
    PRGDM
    WIC
    MEDUC
    CIG0
    MHISP              0.000       0.000      0.166       0.000       0.000

  Specific indirect 126
    BWT
    PRGDM
    WIC
    MEDUC
    SOCADV
    MHISP              0.000       0.000      0.166       0.000       0.000

  Specific indirect 127
    BWT
    PRGDM
    WIC
    MAGE
    CIG0
    MHISP              0.000       0.000      0.166       0.000       0.000

  Specific indirect 128
    BWT
    PRGDM
    WIC
    MAGE
    SOCADV
    MHISP              0.000       0.000      0.166       0.000       0.000

  Specific indirect 129
    BWT
    PRGDM
    MAGE
    CIG0
    SOCADV
    MHISP              0.000       0.000      0.000       0.000       0.000      *

  Specific indirect 130
    BWT
    PRGDM
    BMI
    MEDUC
    CIG0
    MHISP              0.000       0.000      0.000       0.000       0.000      *

  Specific indirect 131
    BWT
    PRGDM
    BMI
    MEDUC
    SOCADV
    MHISP              0.000       0.000      0.000       0.000       0.000      *

  Specific indirect 132
    BWT
    PRGDM
    BMI
    CIG0
    SOCADV
    MHISP              0.000       0.000      0.000       0.000       0.000      *

  Specific indirect 133
    BWT
    PRGDM
    BMI
    MAGE
    CIG0
    MHISP              0.000       0.000      0.000       0.000       0.000      *

  Specific indirect 134
    BWT
    PRGDM
    BMI
    MAGE
    SOCADV
    MHISP              0.000       0.000      0.000       0.000       0.000      *

  Specific indirect 135
    BWT
    BMI
    MEDUC
    CIG0
    SOCADV
    MHISP              0.000       0.000      0.000       0.000       0.000      *

  Specific indirect 136
    BWT
    BMI
    MAGE
    CIG0
    SOCADV
    MHISP              0.000       0.000      0.000       0.000       0.000      *

  Specific indirect 137
    BWT
    PRECAREM
    PAYER
    FEDUC
    SOCADV
    MHISP              0.000       0.000      0.103       0.000       0.000

  Specific indirect 138
    BWT
    PRECAREM
    PAYER
    FAGE
    SOCADV
    MHISP              0.000       0.000      0.266       0.000       0.000

  Specific indirect 139
    BWT
    PRECAREM
    MEDUC
    CIG0
    SOCADV
    MHISP              0.000       0.000      0.103       0.000       0.000

  Specific indirect 140
    BWT
    PRECAREM
    WIC
    MEDUC
    CIG0
    MHISP              0.000       0.000      0.103       0.000       0.000

  Specific indirect 141
    BWT
    PRECAREM
    WIC
    MEDUC
    SOCADV
    MHISP              0.000       0.000      0.103       0.000       0.000

  Specific indirect 142
    BWT
    PRECAREM
    WIC
    MAGE
    CIG0
    MHISP              0.000       0.000      0.103       0.000       0.000

  Specific indirect 143
    BWT
    PRECAREM
    WIC
    MAGE
    SOCADV
    MHISP              0.000       0.000      0.103       0.000       0.000

  Specific indirect 144
    BWT
    PRECAREM
    MAGE
    CIG0
    SOCADV
    MHISP              0.000       0.000      0.103       0.000       0.000

  Specific indirect 145
    BWT
    PRECAREM
    BMI
    MEDUC
    CIG0
    MHISP              0.000       0.000      0.103       0.000       0.000

  Specific indirect 146
    BWT
    PRECAREM
    BMI
    MEDUC
    SOCADV
    MHISP              0.000       0.000      0.103       0.000       0.000

  Specific indirect 147
    BWT
    PRECAREM
    BMI
    CIG0
    SOCADV
    MHISP              0.000       0.000      0.103       0.000       0.000

  Specific indirect 148
    BWT
    PRECAREM
    BMI
    MAGE
    CIG0
    MHISP              0.000       0.000      0.103       0.000       0.000

  Specific indirect 149
    BWT
    PRECAREM
    BMI
    MAGE
    SOCADV
    MHISP              0.000       0.000      0.103       0.000       0.000

  Specific indirect 150
    BWT
    PRGBP
    PAYER
    FEDUC
    FAGE
    SOCADV
    MHISP              0.000       0.000      0.012       0.000       0.000      *

  Specific indirect 151
    BWT
    PRGBP
    WIC
    MEDUC
    CIG0
    SOCADV
    MHISP              0.000       0.000      0.000       0.000       0.000      *

  Specific indirect 152
    BWT
    PRGBP
    WIC
    MAGE
    CIG0
    SOCADV
    MHISP              0.000       0.000      0.000       0.000       0.000      *

  Specific indirect 153
    BWT
    PRGBP
    BMI
    MEDUC
    CIG0
    SOCADV
    MHISP              0.000       0.000      0.000       0.000       0.000      *

  Specific indirect 154
    BWT
    PRGBP
    BMI
    MAGE
    CIG0
    SOCADV
    MHISP              0.000       0.000      0.000       0.000       0.000      *

  Specific indirect 155
    BWT
    PRGDM
    PAYER
    FEDUC
    FAGE
    SOCADV
    MHISP              0.000       0.000      0.155       0.000       0.000

  Specific indirect 156
    BWT
    PRGDM
    WIC
    MEDUC
    CIG0
    SOCADV
    MHISP              0.000       0.000      0.166       0.000       0.000

  Specific indirect 157
    BWT
    PRGDM
    WIC
    MAGE
    CIG0
    SOCADV
    MHISP              0.000       0.000      0.166       0.000       0.000

  Specific indirect 158
    BWT
    PRGDM
    BMI
    MEDUC
    CIG0
    SOCADV
    MHISP              0.000       0.000      0.000       0.000       0.000      *

  Specific indirect 159
    BWT
    PRGDM
    BMI
    MAGE
    CIG0
    SOCADV
    MHISP              0.000       0.000      0.000       0.000       0.000      *

  Specific indirect 160
    BWT
    PRECAREM
    PAYER
    FEDUC
    FAGE
    SOCADV
    MHISP              0.000       0.000      0.113       0.000       0.000

  Specific indirect 161
    BWT
    PRECAREM
    WIC
    MEDUC
    CIG0
    SOCADV
    MHISP              0.000       0.000      0.103       0.000       0.000

  Specific indirect 162
    BWT
    PRECAREM
    WIC
    MAGE
    CIG0
    SOCADV
    MHISP              0.000       0.000      0.103       0.000       0.000

  Specific indirect 163
    BWT
    PRECAREM
    BMI
    MEDUC
    CIG0
    SOCADV
    MHISP              0.000       0.000      0.103       0.000       0.000

  Specific indirect 164
    BWT
    PRECAREM
    BMI
    MAGE
    CIG0
    SOCADV
    MHISP              0.000       0.000      0.103       0.000       0.000

  Direct
    BWT
    MHISP             -0.004       0.002      0.023      -0.008       0.000      *


Effects from OTHM to BWT

    Total             -0.086       0.003      0.000      -0.091      -0.080      *
    Total indirect    -0.047       0.002      0.000      -0.050      -0.043      *

  Specific indirect 1
    BWT
    PAYER
    OTHM               0.000       0.001      0.467      -0.001       0.001

  Specific indirect 2
    BWT
    MEDUC
    OTHM               0.002       0.000      0.000       0.001       0.002      *

  Specific indirect 3
    BWT
    CIG0
    OTHM               0.009       0.001      0.000       0.008       0.011      *

  Specific indirect 4
    BWT
    WIC
    OTHM               0.001       0.000      0.002       0.000       0.002      *

  Specific indirect 5
    BWT
    PRGBP
    OTHM               0.004       0.001      0.000       0.002       0.006      *

  Specific indirect 6
    BWT
    PRGDM
    OTHM              -0.002       0.000      0.000      -0.003      -0.001      *

  Specific indirect 7
    BWT
    MAGE
    OTHM               0.000       0.000      0.019       0.000       0.000      *

  Specific indirect 8
    BWT
    MHT
    OTHM              -0.062       0.001      0.000      -0.063      -0.061      *

  Specific indirect 9
    BWT
    BMI
    OTHM              -0.019       0.000      0.000      -0.020      -0.019      *

  Specific indirect 10
    BWT
    PRECAREM
    OTHM               0.000       0.000      0.103       0.000       0.000

  Specific indirect 11
    BWT
    SOCADV
    OTHM               0.015       0.002      0.000       0.011       0.019      *

  Specific indirect 12
    BWT
    PAYER
    SOCADV
    OTHM               0.000       0.001      0.467      -0.001       0.002

  Specific indirect 13
    BWT
    MEDUC
    CIG0
    OTHM               0.000       0.000      0.000       0.000       0.000      *

  Specific indirect 14
    BWT
    MEDUC
    SOCADV
    OTHM              -0.005       0.001      0.000      -0.007      -0.003      *

  Specific indirect 15
    BWT
    CIG0
    SOCADV
    OTHM               0.008       0.000      0.000       0.008       0.009      *

  Specific indirect 16
    BWT
    WIC
    MEDUC
    OTHM               0.000       0.000      0.002       0.000       0.000      *

  Specific indirect 17
    BWT
    WIC
    MAGE
    OTHM               0.000       0.000      0.020       0.000       0.000

  Specific indirect 18
    BWT
    WIC
    SOCADV
    OTHM              -0.002       0.001      0.002      -0.003      -0.001      *

  Specific indirect 19
    BWT
    PRGBP
    PAYER
    OTHM               0.001       0.000      0.000       0.001       0.002      *

  Specific indirect 20
    BWT
    PRGBP
    MEDUC
    OTHM               0.001       0.000      0.000       0.000       0.001      *

  Specific indirect 21
    BWT
    PRGBP
    CIG0
    OTHM               0.000       0.000      0.048       0.000       0.000

  Specific indirect 22
    BWT
    PRGBP
    WIC
    OTHM               0.001       0.000      0.000       0.001       0.001      *

  Specific indirect 23
    BWT
    PRGBP
    MAGE
    OTHM               0.000       0.000      0.019       0.000       0.000      *

  Specific indirect 24
    BWT
    PRGBP
    MHT
    OTHM               0.001       0.000      0.000       0.001       0.001      *

  Specific indirect 25
    BWT
    PRGBP
    BMI
    OTHM               0.004       0.000      0.000       0.004       0.005      *

  Specific indirect 26
    BWT
    PRGBP
    SOCADV
    OTHM               0.007       0.001      0.000       0.005       0.008      *

  Specific indirect 27
    BWT
    PRGDM
    PAYER
    OTHM               0.000       0.000      0.146       0.000       0.000

  Specific indirect 28
    BWT
    PRGDM
    MEDUC
    OTHM               0.000       0.000      0.446       0.000       0.000

  Specific indirect 29
    BWT
    PRGDM
    CIG0
    OTHM               0.000       0.000      0.000       0.000       0.000      *

  Specific indirect 30
    BWT
    PRGDM
    WIC
    OTHM               0.000       0.000      0.166       0.000       0.000

  Specific indirect 31
    BWT
    PRGDM
    MAGE
    OTHM               0.000       0.000      0.019       0.000       0.000      *

  Specific indirect 32
    BWT
    PRGDM
    MHT
    OTHM               0.000       0.000      0.000       0.000       0.000      *

  Specific indirect 33
    BWT
    PRGDM
    BMI
    OTHM               0.000       0.000      0.000       0.000       0.000      *

  Specific indirect 34
    BWT
    PRGDM
    SOCADV
    OTHM               0.000       0.000      0.023       0.000       0.000

  Specific indirect 35
    BWT
    FAGE
    SOCADV
    OTHM              -0.002       0.000      0.000      -0.002      -0.001      *

  Specific indirect 36
    BWT
    MAGE
    CIG0
    OTHM               0.000       0.000      0.000       0.000       0.000      *

  Specific indirect 37
    BWT
    MAGE
    SOCADV
    OTHM              -0.005       0.000      0.000      -0.006      -0.005      *

  Specific indirect 38
    BWT
    MHT
    SOCADV
    OTHM               0.008       0.000      0.000       0.007       0.008      *

  Specific indirect 39
    BWT
    BMI
    MEDUC
    OTHM              -0.002       0.000      0.000      -0.002      -0.002      *

  Specific indirect 40
    BWT
    BMI
    CIG0
    OTHM               0.000       0.000      0.000       0.000       0.000      *

  Specific indirect 41
    BWT
    BMI
    MAGE
    OTHM               0.000       0.000      0.019       0.000       0.000      *

  Specific indirect 42
    BWT
    BMI
    SOCADV
    OTHM              -0.019       0.001      0.000      -0.020      -0.017      *

  Specific indirect 43
    BWT
    PRECAREM
    PAYER
    OTHM               0.000       0.000      0.103       0.000       0.000

  Specific indirect 44
    BWT
    PRECAREM
    MEDUC
    OTHM               0.000       0.000      0.103       0.000       0.000

  Specific indirect 45
    BWT
    PRECAREM
    CIG0
    OTHM               0.000       0.000      0.103       0.000       0.000

  Specific indirect 46
    BWT
    PRECAREM
    WIC
    OTHM               0.000       0.000      0.103       0.000       0.000

  Specific indirect 47
    BWT
    PRECAREM
    MAGE
    OTHM               0.000       0.000      0.118       0.000       0.000

  Specific indirect 48
    BWT
    PRECAREM
    BMI
    OTHM               0.000       0.000      0.103       0.000       0.000

  Specific indirect 49
    BWT
    PRECAREM
    SOCADV
    OTHM               0.000       0.000      0.120       0.000       0.000

  Specific indirect 50
    BWT
    PAYER
    FEDUC
    SOCADV
    OTHM               0.000       0.000      0.467       0.000       0.000

  Specific indirect 51
    BWT
    PAYER
    FAGE
    SOCADV
    OTHM               0.000       0.000      0.490       0.000       0.000

  Specific indirect 52
    BWT
    MEDUC
    CIG0
    SOCADV
    OTHM               0.000       0.000      0.000       0.000       0.000      *

  Specific indirect 53
    BWT
    WIC
    MEDUC
    CIG0
    OTHM               0.000       0.000      0.002       0.000       0.000      *

  Specific indirect 54
    BWT
    WIC
    MEDUC
    SOCADV
    OTHM               0.000       0.000      0.002       0.000       0.000      *

  Specific indirect 55
    BWT
    WIC
    MAGE
    CIG0
    OTHM               0.000       0.000      0.002       0.000       0.000      *

  Specific indirect 56
    BWT
    WIC
    MAGE
    SOCADV
    OTHM               0.000       0.000      0.002       0.000       0.000      *

  Specific indirect 57
    BWT
    PRGBP
    PAYER
    SOCADV
    OTHM              -0.001       0.000      0.000      -0.002      -0.001      *

  Specific indirect 58
    BWT
    PRGBP
    MEDUC
    CIG0
    OTHM               0.000       0.000      0.000       0.000       0.000      *

  Specific indirect 59
    BWT
    PRGBP
    MEDUC
    SOCADV
    OTHM              -0.002       0.000      0.000      -0.002      -0.001      *

  Specific indirect 60
    BWT
    PRGBP
    CIG0
    SOCADV
    OTHM               0.000       0.000      0.048       0.000       0.000

  Specific indirect 61
    BWT
    PRGBP
    WIC
    MEDUC
    OTHM               0.000       0.000      0.000       0.000       0.000      *

  Specific indirect 62
    BWT
    PRGBP
    WIC
    MAGE
    OTHM               0.000       0.000      0.019       0.000       0.000      *

  Specific indirect 63
    BWT
    PRGBP
    WIC
    SOCADV
    OTHM              -0.001       0.000      0.000      -0.002      -0.001      *

  Specific indirect 64
    BWT
    PRGBP
    FAGE
    SOCADV
    OTHM               0.001       0.000      0.000       0.000       0.001      *

  Specific indirect 65
    BWT
    PRGBP
    MAGE
    CIG0
    OTHM               0.000       0.000      0.000       0.000       0.000      *

  Specific indirect 66
    BWT
    PRGBP
    MAGE
    SOCADV
    OTHM              -0.001       0.000      0.000      -0.002      -0.001      *

  Specific indirect 67
    BWT
    PRGBP
    MHT
    SOCADV
    OTHM               0.000       0.000      0.000       0.000       0.000      *

  Specific indirect 68
    BWT
    PRGBP
    BMI
    MEDUC
    OTHM               0.000       0.000      0.000       0.000       0.001      *

  Specific indirect 69
    BWT
    PRGBP
    BMI
    CIG0
    OTHM               0.000       0.000      0.000       0.000       0.000      *

  Specific indirect 70
    BWT
    PRGBP
    BMI
    MAGE
    OTHM               0.000       0.000      0.019       0.000       0.000      *

  Specific indirect 71
    BWT
    PRGBP
    BMI
    SOCADV
    OTHM               0.004       0.000      0.000       0.004       0.004      *

  Specific indirect 72
    BWT
    PRGDM
    PAYER
    SOCADV
    OTHM               0.000       0.000      0.146       0.000       0.000

  Specific indirect 73
    BWT
    PRGDM
    MEDUC
    CIG0
    OTHM               0.000       0.000      0.446       0.000       0.000

  Specific indirect 74
    BWT
    PRGDM
    MEDUC
    SOCADV
    OTHM               0.000       0.000      0.446       0.000       0.000

  Specific indirect 75
    BWT
    PRGDM
    CIG0
    SOCADV
    OTHM               0.000       0.000      0.000       0.000       0.000      *

  Specific indirect 76
    BWT
    PRGDM
    WIC
    MEDUC
    OTHM               0.000       0.000      0.166       0.000       0.000

  Specific indirect 77
    BWT
    PRGDM
    WIC
    MAGE
    OTHM               0.000       0.000      0.178       0.000       0.000

  Specific indirect 78
    BWT
    PRGDM
    WIC
    SOCADV
    OTHM               0.000       0.000      0.166       0.000       0.000

  Specific indirect 79
    BWT
    PRGDM
    FAGE
    SOCADV
    OTHM               0.000       0.000      0.000       0.000       0.000      *

  Specific indirect 80
    BWT
    PRGDM
    MAGE
    CIG0
    OTHM               0.000       0.000      0.000       0.000       0.000      *

  Specific indirect 81
    BWT
    PRGDM
    MAGE
    SOCADV
    OTHM               0.000       0.000      0.000       0.000       0.000      *

  Specific indirect 82
    BWT
    PRGDM
    MHT
    SOCADV
    OTHM               0.000       0.000      0.000       0.000       0.000      *

  Specific indirect 83
    BWT
    PRGDM
    BMI
    MEDUC
    OTHM               0.000       0.000      0.000       0.000       0.000      *

  Specific indirect 84
    BWT
    PRGDM
    BMI
    CIG0
    OTHM               0.000       0.000      0.000       0.000       0.000      *

  Specific indirect 85
    BWT
    PRGDM
    BMI
    MAGE
    OTHM               0.000       0.000      0.019       0.000       0.000      *

  Specific indirect 86
    BWT
    PRGDM
    BMI
    SOCADV
    OTHM               0.000       0.000      0.000       0.000       0.000      *

  Specific indirect 87
    BWT
    MAGE
    CIG0
    SOCADV
    OTHM               0.000       0.000      0.000       0.000       0.000      *

  Specific indirect 88
    BWT
    BMI
    MEDUC
    CIG0
    OTHM               0.000       0.000      0.000       0.000       0.000      *

  Specific indirect 89
    BWT
    BMI
    MEDUC
    SOCADV
    OTHM               0.006       0.000      0.000       0.006       0.007      *

  Specific indirect 90
    BWT
    BMI
    CIG0
    SOCADV
    OTHM               0.000       0.000      0.000       0.000       0.000      *

  Specific indirect 91
    BWT
    BMI
    MAGE
    CIG0
    OTHM               0.000       0.000      0.000       0.000       0.000      *

  Specific indirect 92
    BWT
    BMI
    MAGE
    SOCADV
    OTHM               0.006       0.000      0.000       0.005       0.006      *

  Specific indirect 93
    BWT
    PRECAREM
    PAYER
    SOCADV
    OTHM               0.000       0.000      0.103       0.000       0.000

  Specific indirect 94
    BWT
    PRECAREM
    MEDUC
    CIG0
    OTHM               0.000       0.000      0.103       0.000       0.000

  Specific indirect 95
    BWT
    PRECAREM
    MEDUC
    SOCADV
    OTHM               0.000       0.000      0.103       0.000       0.000

  Specific indirect 96
    BWT
    PRECAREM
    CIG0
    SOCADV
    OTHM               0.000       0.000      0.103       0.000       0.000

  Specific indirect 97
    BWT
    PRECAREM
    WIC
    MEDUC
    OTHM               0.000       0.000      0.103       0.000       0.000

  Specific indirect 98
    BWT
    PRECAREM
    WIC
    MAGE
    OTHM               0.000       0.000      0.118       0.000       0.000

  Specific indirect 99
    BWT
    PRECAREM
    WIC
    SOCADV
    OTHM               0.000       0.000      0.103       0.000       0.000

  Specific indirect 100
    BWT
    PRECAREM
    MAGE
    CIG0
    OTHM               0.000       0.000      0.103       0.000       0.000

  Specific indirect 101
    BWT
    PRECAREM
    MAGE
    SOCADV
    OTHM               0.000       0.000      0.103       0.000       0.000

  Specific indirect 102
    BWT
    PRECAREM
    BMI
    MEDUC
    OTHM               0.000       0.000      0.103       0.000       0.000

  Specific indirect 103
    BWT
    PRECAREM
    BMI
    CIG0
    OTHM               0.000       0.000      0.103       0.000       0.000

  Specific indirect 104
    BWT
    PRECAREM
    BMI
    MAGE
    OTHM               0.000       0.000      0.118       0.000       0.000

  Specific indirect 105
    BWT
    PRECAREM
    BMI
    SOCADV
    OTHM               0.000       0.000      0.103       0.000       0.000

  Specific indirect 106
    BWT
    PAYER
    FEDUC
    FAGE
    SOCADV
    OTHM               0.000       0.000      0.467       0.000       0.000

  Specific indirect 107
    BWT
    WIC
    MEDUC
    CIG0
    SOCADV
    OTHM               0.000       0.000      0.002       0.000       0.000      *

  Specific indirect 108
    BWT
    WIC
    MAGE
    CIG0
    SOCADV
    OTHM               0.000       0.000      0.002       0.000       0.000      *

  Specific indirect 109
    BWT
    PRGBP
    PAYER
    FEDUC
    SOCADV
    OTHM               0.000       0.000      0.000       0.000       0.000      *

  Specific indirect 110
    BWT
    PRGBP
    PAYER
    FAGE
    SOCADV
    OTHM               0.000       0.000      0.208       0.000       0.000

  Specific indirect 111
    BWT
    PRGBP
    MEDUC
    CIG0
    SOCADV
    OTHM               0.000       0.000      0.000       0.000       0.000      *

  Specific indirect 112
    BWT
    PRGBP
    WIC
    MEDUC
    CIG0
    OTHM               0.000       0.000      0.000       0.000       0.000      *

  Specific indirect 113
    BWT
    PRGBP
    WIC
    MEDUC
    SOCADV
    OTHM               0.000       0.000      0.000       0.000       0.000      *

  Specific indirect 114
    BWT
    PRGBP
    WIC
    MAGE
    CIG0
    OTHM               0.000       0.000      0.000       0.000       0.000      *

  Specific indirect 115
    BWT
    PRGBP
    WIC
    MAGE
    SOCADV
    OTHM               0.000       0.000      0.000       0.000       0.000      *

  Specific indirect 116
    BWT
    PRGBP
    MAGE
    CIG0
    SOCADV
    OTHM               0.000       0.000      0.000       0.000       0.000      *

  Specific indirect 117
    BWT
    PRGBP
    BMI
    MEDUC
    CIG0
    OTHM               0.000       0.000      0.000       0.000       0.000      *

  Specific indirect 118
    BWT
    PRGBP
    BMI
    MEDUC
    SOCADV
    OTHM              -0.001       0.000      0.000      -0.001      -0.001      *

  Specific indirect 119
    BWT
    PRGBP
    BMI
    CIG0
    SOCADV
    OTHM               0.000       0.000      0.000       0.000       0.000      *

  Specific indirect 120
    BWT
    PRGBP
    BMI
    MAGE
    CIG0
    OTHM               0.000       0.000      0.000       0.000       0.000      *

  Specific indirect 121
    BWT
    PRGBP
    BMI
    MAGE
    SOCADV
    OTHM              -0.001       0.000      0.000      -0.001      -0.001      *

  Specific indirect 122
    BWT
    PRGDM
    PAYER
    FEDUC
    SOCADV
    OTHM               0.000       0.000      0.146       0.000       0.000

  Specific indirect 123
    BWT
    PRGDM
    PAYER
    FAGE
    SOCADV
    OTHM               0.000       0.000      0.302       0.000       0.000

  Specific indirect 124
    BWT
    PRGDM
    MEDUC
    CIG0
    SOCADV
    OTHM               0.000       0.000      0.446       0.000       0.000

  Specific indirect 125
    BWT
    PRGDM
    WIC
    MEDUC
    CIG0
    OTHM               0.000       0.000      0.166       0.000       0.000

  Specific indirect 126
    BWT
    PRGDM
    WIC
    MEDUC
    SOCADV
    OTHM               0.000       0.000      0.166       0.000       0.000

  Specific indirect 127
    BWT
    PRGDM
    WIC
    MAGE
    CIG0
    OTHM               0.000       0.000      0.166       0.000       0.000

  Specific indirect 128
    BWT
    PRGDM
    WIC
    MAGE
    SOCADV
    OTHM               0.000       0.000      0.166       0.000       0.000

  Specific indirect 129
    BWT
    PRGDM
    MAGE
    CIG0
    SOCADV
    OTHM               0.000       0.000      0.000       0.000       0.000      *

  Specific indirect 130
    BWT
    PRGDM
    BMI
    MEDUC
    CIG0
    OTHM               0.000       0.000      0.000       0.000       0.000      *

  Specific indirect 131
    BWT
    PRGDM
    BMI
    MEDUC
    SOCADV
    OTHM               0.000       0.000      0.000       0.000       0.000      *

  Specific indirect 132
    BWT
    PRGDM
    BMI
    CIG0
    SOCADV
    OTHM               0.000       0.000      0.000       0.000       0.000      *

  Specific indirect 133
    BWT
    PRGDM
    BMI
    MAGE
    CIG0
    OTHM               0.000       0.000      0.000       0.000       0.000      *

  Specific indirect 134
    BWT
    PRGDM
    BMI
    MAGE
    SOCADV
    OTHM               0.000       0.000      0.000       0.000       0.000      *

  Specific indirect 135
    BWT
    BMI
    MEDUC
    CIG0
    SOCADV
    OTHM               0.000       0.000      0.000       0.000       0.000      *

  Specific indirect 136
    BWT
    BMI
    MAGE
    CIG0
    SOCADV
    OTHM               0.000       0.000      0.000       0.000       0.000      *

  Specific indirect 137
    BWT
    PRECAREM
    PAYER
    FEDUC
    SOCADV
    OTHM               0.000       0.000      0.103       0.000       0.000

  Specific indirect 138
    BWT
    PRECAREM
    PAYER
    FAGE
    SOCADV
    OTHM               0.000       0.000      0.266       0.000       0.000

  Specific indirect 139
    BWT
    PRECAREM
    MEDUC
    CIG0
    SOCADV
    OTHM               0.000       0.000      0.103       0.000       0.000

  Specific indirect 140
    BWT
    PRECAREM
    WIC
    MEDUC
    CIG0
    OTHM               0.000       0.000      0.103       0.000       0.000

  Specific indirect 141
    BWT
    PRECAREM
    WIC
    MEDUC
    SOCADV
    OTHM               0.000       0.000      0.103       0.000       0.000

  Specific indirect 142
    BWT
    PRECAREM
    WIC
    MAGE
    CIG0
    OTHM               0.000       0.000      0.103       0.000       0.000

  Specific indirect 143
    BWT
    PRECAREM
    WIC
    MAGE
    SOCADV
    OTHM               0.000       0.000      0.103       0.000       0.000

  Specific indirect 144
    BWT
    PRECAREM
    MAGE
    CIG0
    SOCADV
    OTHM               0.000       0.000      0.103       0.000       0.000

  Specific indirect 145
    BWT
    PRECAREM
    BMI
    MEDUC
    CIG0
    OTHM               0.000       0.000      0.103       0.000       0.000

  Specific indirect 146
    BWT
    PRECAREM
    BMI
    MEDUC
    SOCADV
    OTHM               0.000       0.000      0.103       0.000       0.000

  Specific indirect 147
    BWT
    PRECAREM
    BMI
    CIG0
    SOCADV
    OTHM               0.000       0.000      0.103       0.000       0.000

  Specific indirect 148
    BWT
    PRECAREM
    BMI
    MAGE
    CIG0
    OTHM               0.000       0.000      0.103       0.000       0.000

  Specific indirect 149
    BWT
    PRECAREM
    BMI
    MAGE
    SOCADV
    OTHM               0.000       0.000      0.103       0.000       0.000

  Specific indirect 150
    BWT
    PRGBP
    PAYER
    FEDUC
    FAGE
    SOCADV
    OTHM               0.000       0.000      0.012       0.000       0.000      *

  Specific indirect 151
    BWT
    PRGBP
    WIC
    MEDUC
    CIG0
    SOCADV
    OTHM               0.000       0.000      0.000       0.000       0.000      *

  Specific indirect 152
    BWT
    PRGBP
    WIC
    MAGE
    CIG0
    SOCADV
    OTHM               0.000       0.000      0.000       0.000       0.000      *

  Specific indirect 153
    BWT
    PRGBP
    BMI
    MEDUC
    CIG0
    SOCADV
    OTHM               0.000       0.000      0.000       0.000       0.000      *

  Specific indirect 154
    BWT
    PRGBP
    BMI
    MAGE
    CIG0
    SOCADV
    OTHM               0.000       0.000      0.000       0.000       0.000      *

  Specific indirect 155
    BWT
    PRGDM
    PAYER
    FEDUC
    FAGE
    SOCADV
    OTHM               0.000       0.000      0.155       0.000       0.000

  Specific indirect 156
    BWT
    PRGDM
    WIC
    MEDUC
    CIG0
    SOCADV
    OTHM               0.000       0.000      0.166       0.000       0.000

  Specific indirect 157
    BWT
    PRGDM
    WIC
    MAGE
    CIG0
    SOCADV
    OTHM               0.000       0.000      0.166       0.000       0.000

  Specific indirect 158
    BWT
    PRGDM
    BMI
    MEDUC
    CIG0
    SOCADV
    OTHM               0.000       0.000      0.000       0.000       0.000      *

  Specific indirect 159
    BWT
    PRGDM
    BMI
    MAGE
    CIG0
    SOCADV
    OTHM               0.000       0.000      0.000       0.000       0.000      *

  Specific indirect 160
    BWT
    PRECAREM
    PAYER
    FEDUC
    FAGE
    SOCADV
    OTHM               0.000       0.000      0.113       0.000       0.000

  Specific indirect 161
    BWT
    PRECAREM
    WIC
    MEDUC
    CIG0
    SOCADV
    OTHM               0.000       0.000      0.103       0.000       0.000

  Specific indirect 162
    BWT
    PRECAREM
    WIC
    MAGE
    CIG0
    SOCADV
    OTHM               0.000       0.000      0.103       0.000       0.000

  Specific indirect 163
    BWT
    PRECAREM
    BMI
    MEDUC
    CIG0
    SOCADV
    OTHM               0.000       0.000      0.103       0.000       0.000

  Specific indirect 164
    BWT
    PRECAREM
    BMI
    MAGE
    CIG0
    SOCADV
    OTHM               0.000       0.000      0.103       0.000       0.000

  Direct
    BWT
    OTHM              -0.039       0.003      0.000      -0.045      -0.033      *


Effects from AFRAMF to BWT

    Total             -0.063       0.003      0.000      -0.068      -0.058      *
    Total indirect    -0.001       0.001      0.209      -0.003       0.001

  Specific indirect 1
    BWT
    PAYER
    AFRAMF             0.000       0.000      0.467       0.000       0.000

  Specific indirect 2
    BWT
    CIG0
    AFRAMF             0.006       0.000      0.000       0.005       0.007      *

  Specific indirect 3
    BWT
    WIC
    AFRAMF             0.001       0.000      0.002       0.000       0.001      *

  Specific indirect 4
    BWT
    PRGBP
    AFRAMF             0.008       0.001      0.000       0.006       0.010      *

  Specific indirect 5
    BWT
    PRGDM
    AFRAMF             0.001       0.000      0.000       0.000       0.001      *

  Specific indirect 6
    BWT
    FAGE
    AFRAMF             0.000       0.000      0.000       0.000       0.000      *

  Specific indirect 7
    BWT
    PRECAREM
    AFRAMF             0.000       0.000      0.103       0.000       0.000

  Specific indirect 8
    BWT
    SOCADV
    AFRAMF            -0.019       0.003      0.000      -0.024      -0.014      *

  Specific indirect 9
    BWT
    PAYER
    FEDUC
    AFRAMF             0.000       0.000      0.467       0.000       0.000

  Specific indirect 10
    BWT
    PAYER
    FAGE
    AFRAMF             0.000       0.000      0.490       0.000       0.000

  Specific indirect 11
    BWT
    PAYER
    SOCADV
    AFRAMF             0.000       0.001      0.467      -0.002       0.002

  Specific indirect 12
    BWT
    MEDUC
    CIG0
    AFRAMF             0.000       0.000      0.000       0.000       0.000      *

  Specific indirect 13
    BWT
    MEDUC
    SOCADV
    AFRAMF             0.006       0.001      0.000       0.004       0.009      *

  Specific indirect 14
    BWT
    CIG0
    SOCADV
    AFRAMF            -0.011       0.000      0.000      -0.012      -0.010      *

  Specific indirect 15
    BWT
    WIC
    SOCADV
    AFRAMF             0.002       0.001      0.002       0.001       0.004      *

  Specific indirect 16
    BWT
    PRGBP
    PAYER
    AFRAMF             0.000       0.000      0.000       0.000       0.000      *

  Specific indirect 17
    BWT
    PRGBP
    CIG0
    AFRAMF             0.000       0.000      0.048       0.000       0.000

  Specific indirect 18
    BWT
    PRGBP
    WIC
    AFRAMF             0.001       0.000      0.000       0.000       0.001      *

  Specific indirect 19
    BWT
    PRGBP
    FAGE
    AFRAMF             0.000       0.000      0.000       0.000       0.000      *

  Specific indirect 20
    BWT
    PRGBP
    SOCADV
    AFRAMF            -0.009       0.001      0.000      -0.011      -0.007      *

  Specific indirect 21
    BWT
    PRGDM
    PAYER
    AFRAMF             0.000       0.000      0.146       0.000       0.000

  Specific indirect 22
    BWT
    PRGDM
    CIG0
    AFRAMF             0.000       0.000      0.000       0.000       0.000      *

  Specific indirect 23
    BWT
    PRGDM
    WIC
    AFRAMF             0.000       0.000      0.166       0.000       0.000

  Specific indirect 24
    BWT
    PRGDM
    FAGE
    AFRAMF             0.000       0.000      0.000       0.000       0.000      *

  Specific indirect 25
    BWT
    PRGDM
    SOCADV
    AFRAMF             0.000       0.000      0.023       0.000       0.000

  Specific indirect 26
    BWT
    FAGE
    SOCADV
    AFRAMF             0.002       0.000      0.000       0.002       0.003      *

  Specific indirect 27
    BWT
    MAGE
    CIG0
    AFRAMF             0.000       0.000      0.000       0.000       0.000      *

  Specific indirect 28
    BWT
    MAGE
    SOCADV
    AFRAMF             0.007       0.001      0.000       0.006       0.008      *

  Specific indirect 29
    BWT
    MHT
    SOCADV
    AFRAMF            -0.010       0.000      0.000      -0.010      -0.009      *

  Specific indirect 30
    BWT
    BMI
    CIG0
    AFRAMF             0.000       0.000      0.000       0.000       0.000      *

  Specific indirect 31
    BWT
    BMI
    SOCADV
    AFRAMF             0.024       0.001      0.000       0.023       0.025      *

  Specific indirect 32
    BWT
    PRECAREM
    PAYER
    AFRAMF             0.000       0.000      0.103       0.000       0.000

  Specific indirect 33
    BWT
    PRECAREM
    CIG0
    AFRAMF             0.000       0.000      0.103       0.000       0.000

  Specific indirect 34
    BWT
    PRECAREM
    WIC
    AFRAMF             0.000       0.000      0.103       0.000       0.000

  Specific indirect 35
    BWT
    PRECAREM
    SOCADV
    AFRAMF             0.000       0.000      0.120       0.000       0.000

  Specific indirect 36
    BWT
    PAYER
    FEDUC
    FAGE
    AFRAMF             0.000       0.000      0.467       0.000       0.000

  Specific indirect 37
    BWT
    PAYER
    FEDUC
    SOCADV
    AFRAMF             0.000       0.000      0.467       0.000       0.000

  Specific indirect 38
    BWT
    PAYER
    FAGE
    SOCADV
    AFRAMF             0.000       0.000      0.490       0.000       0.000

  Specific indirect 39
    BWT
    MEDUC
    CIG0
    SOCADV
    AFRAMF             0.000       0.000      0.000       0.000       0.000      *

  Specific indirect 40
    BWT
    WIC
    MEDUC
    CIG0
    AFRAMF             0.000       0.000      0.002       0.000       0.000      *

  Specific indirect 41
    BWT
    WIC
    MEDUC
    SOCADV
    AFRAMF             0.000       0.000      0.002       0.000       0.000      *

  Specific indirect 42
    BWT
    WIC
    MAGE
    CIG0
    AFRAMF             0.000       0.000      0.002       0.000       0.000      *

  Specific indirect 43
    BWT
    WIC
    MAGE
    SOCADV
    AFRAMF             0.000       0.000      0.002       0.000       0.000      *

  Specific indirect 44
    BWT
    PRGBP
    PAYER
    FEDUC
    AFRAMF             0.000       0.000      0.000       0.000       0.000      *

  Specific indirect 45
    BWT
    PRGBP
    PAYER
    FAGE
    AFRAMF             0.000       0.000      0.208       0.000       0.000

  Specific indirect 46
    BWT
    PRGBP
    PAYER
    SOCADV
    AFRAMF             0.002       0.000      0.000       0.001       0.002      *

  Specific indirect 47
    BWT
    PRGBP
    MEDUC
    CIG0
    AFRAMF             0.000       0.000      0.000       0.000       0.000      *

  Specific indirect 48
    BWT
    PRGBP
    MEDUC
    SOCADV
    AFRAMF             0.002       0.000      0.000       0.001       0.003      *

  Specific indirect 49
    BWT
    PRGBP
    CIG0
    SOCADV
    AFRAMF             0.000       0.000      0.048      -0.001       0.000

  Specific indirect 50
    BWT
    PRGBP
    WIC
    SOCADV
    AFRAMF             0.002       0.000      0.000       0.001       0.002      *

  Specific indirect 51
    BWT
    PRGBP
    FAGE
    SOCADV
    AFRAMF            -0.001       0.000      0.000      -0.001       0.000      *

  Specific indirect 52
    BWT
    PRGBP
    MAGE
    CIG0
    AFRAMF             0.000       0.000      0.000       0.000       0.000      *

  Specific indirect 53
    BWT
    PRGBP
    MAGE
    SOCADV
    AFRAMF             0.002       0.000      0.000       0.001       0.002      *

  Specific indirect 54
    BWT
    PRGBP
    MHT
    SOCADV
    AFRAMF             0.000       0.000      0.000       0.000       0.000      *

  Specific indirect 55
    BWT
    PRGBP
    BMI
    CIG0
    AFRAMF             0.000       0.000      0.000       0.000       0.000      *

  Specific indirect 56
    BWT
    PRGBP
    BMI
    SOCADV
    AFRAMF            -0.005       0.000      0.000      -0.006      -0.005      *

  Specific indirect 57
    BWT
    PRGDM
    PAYER
    FEDUC
    AFRAMF             0.000       0.000      0.146       0.000       0.000

  Specific indirect 58
    BWT
    PRGDM
    PAYER
    FAGE
    AFRAMF             0.000       0.000      0.302       0.000       0.000

  Specific indirect 59
    BWT
    PRGDM
    PAYER
    SOCADV
    AFRAMF             0.000       0.000      0.146       0.000       0.000

  Specific indirect 60
    BWT
    PRGDM
    MEDUC
    CIG0
    AFRAMF             0.000       0.000      0.446       0.000       0.000

  Specific indirect 61
    BWT
    PRGDM
    MEDUC
    SOCADV
    AFRAMF             0.000       0.000      0.446       0.000       0.000

  Specific indirect 62
    BWT
    PRGDM
    CIG0
    SOCADV
    AFRAMF             0.000       0.000      0.000       0.000       0.000      *

  Specific indirect 63
    BWT
    PRGDM
    WIC
    SOCADV
    AFRAMF             0.000       0.000      0.166       0.000       0.000

  Specific indirect 64
    BWT
    PRGDM
    FAGE
    SOCADV
    AFRAMF             0.000       0.000      0.000       0.000       0.000      *

  Specific indirect 65
    BWT
    PRGDM
    MAGE
    CIG0
    AFRAMF             0.000       0.000      0.000       0.000       0.000      *

  Specific indirect 66
    BWT
    PRGDM
    MAGE
    SOCADV
    AFRAMF             0.000       0.000      0.000       0.000       0.001      *

  Specific indirect 67
    BWT
    PRGDM
    MHT
    SOCADV
    AFRAMF             0.000       0.000      0.000       0.000       0.000      *

  Specific indirect 68
    BWT
    PRGDM
    BMI
    CIG0
    AFRAMF             0.000       0.000      0.000       0.000       0.000      *

  Specific indirect 69
    BWT
    PRGDM
    BMI
    SOCADV
    AFRAMF             0.000       0.000      0.000      -0.001       0.000      *

  Specific indirect 70
    BWT
    MAGE
    CIG0
    SOCADV
    AFRAMF             0.000       0.000      0.000       0.000       0.000      *

  Specific indirect 71
    BWT
    BMI
    MEDUC
    CIG0
    AFRAMF             0.000       0.000      0.000       0.000       0.000      *

  Specific indirect 72
    BWT
    BMI
    MEDUC
    SOCADV
    AFRAMF            -0.008       0.000      0.000      -0.009      -0.007      *

  Specific indirect 73
    BWT
    BMI
    CIG0
    SOCADV
    AFRAMF             0.000       0.000      0.000      -0.001       0.000      *

  Specific indirect 74
    BWT
    BMI
    MAGE
    CIG0
    AFRAMF             0.000       0.000      0.000       0.000       0.000      *

  Specific indirect 75
    BWT
    BMI
    MAGE
    SOCADV
    AFRAMF            -0.007       0.000      0.000      -0.007      -0.007      *

  Specific indirect 76
    BWT
    PRECAREM
    PAYER
    FEDUC
    AFRAMF             0.000       0.000      0.103       0.000       0.000

  Specific indirect 77
    BWT
    PRECAREM
    PAYER
    FAGE
    AFRAMF             0.000       0.000      0.266       0.000       0.000

  Specific indirect 78
    BWT
    PRECAREM
    PAYER
    SOCADV
    AFRAMF             0.000       0.000      0.103       0.000       0.000

  Specific indirect 79
    BWT
    PRECAREM
    MEDUC
    CIG0
    AFRAMF             0.000       0.000      0.103       0.000       0.000

  Specific indirect 80
    BWT
    PRECAREM
    MEDUC
    SOCADV
    AFRAMF             0.000       0.000      0.103       0.000       0.000

  Specific indirect 81
    BWT
    PRECAREM
    CIG0
    SOCADV
    AFRAMF             0.000       0.000      0.103       0.000       0.000

  Specific indirect 82
    BWT
    PRECAREM
    WIC
    SOCADV
    AFRAMF             0.000       0.000      0.103       0.000       0.000

  Specific indirect 83
    BWT
    PRECAREM
    MAGE
    CIG0
    AFRAMF             0.000       0.000      0.103       0.000       0.000

  Specific indirect 84
    BWT
    PRECAREM
    MAGE
    SOCADV
    AFRAMF             0.000       0.000      0.103       0.000       0.000

  Specific indirect 85
    BWT
    PRECAREM
    BMI
    CIG0
    AFRAMF             0.000       0.000      0.103       0.000       0.000

  Specific indirect 86
    BWT
    PRECAREM
    BMI
    SOCADV
    AFRAMF             0.000       0.000      0.103       0.000       0.000

  Specific indirect 87
    BWT
    PAYER
    FEDUC
    FAGE
    SOCADV
    AFRAMF             0.000       0.000      0.467       0.000       0.000

  Specific indirect 88
    BWT
    WIC
    MEDUC
    CIG0
    SOCADV
    AFRAMF             0.000       0.000      0.002       0.000       0.000      *

  Specific indirect 89
    BWT
    WIC
    MAGE
    CIG0
    SOCADV
    AFRAMF             0.000       0.000      0.002       0.000       0.000      *

  Specific indirect 90
    BWT
    PRGBP
    PAYER
    FEDUC
    FAGE
    AFRAMF             0.000       0.000      0.012       0.000       0.000      *

  Specific indirect 91
    BWT
    PRGBP
    PAYER
    FEDUC
    SOCADV
    AFRAMF             0.000       0.000      0.000       0.000       0.000      *

  Specific indirect 92
    BWT
    PRGBP
    PAYER
    FAGE
    SOCADV
    AFRAMF             0.000       0.000      0.208       0.000       0.000

  Specific indirect 93
    BWT
    PRGBP
    MEDUC
    CIG0
    SOCADV
    AFRAMF             0.000       0.000      0.000       0.000       0.000      *

  Specific indirect 94
    BWT
    PRGBP
    WIC
    MEDUC
    CIG0
    AFRAMF             0.000       0.000      0.000       0.000       0.000      *

  Specific indirect 95
    BWT
    PRGBP
    WIC
    MEDUC
    SOCADV
    AFRAMF             0.000       0.000      0.000       0.000       0.000      *

  Specific indirect 96
    BWT
    PRGBP
    WIC
    MAGE
    CIG0
    AFRAMF             0.000       0.000      0.000       0.000       0.000      *

  Specific indirect 97
    BWT
    PRGBP
    WIC
    MAGE
    SOCADV
    AFRAMF             0.000       0.000      0.000       0.000       0.000      *

  Specific indirect 98
    BWT
    PRGBP
    MAGE
    CIG0
    SOCADV
    AFRAMF             0.000       0.000      0.000       0.000       0.000      *

  Specific indirect 99
    BWT
    PRGBP
    BMI
    MEDUC
    CIG0
    AFRAMF             0.000       0.000      0.000       0.000       0.000      *

  Specific indirect 100
    BWT
    PRGBP
    BMI
    MEDUC
    SOCADV
    AFRAMF             0.002       0.000      0.000       0.002       0.002      *

  Specific indirect 101
    BWT
    PRGBP
    BMI
    CIG0
    SOCADV
    AFRAMF             0.000       0.000      0.000       0.000       0.000      *

  Specific indirect 102
    BWT
    PRGBP
    BMI
    MAGE
    CIG0
    AFRAMF             0.000       0.000      0.000       0.000       0.000      *

  Specific indirect 103
    BWT
    PRGBP
    BMI
    MAGE
    SOCADV
    AFRAMF             0.002       0.000      0.000       0.001       0.002      *

  Specific indirect 104
    BWT
    PRGDM
    PAYER
    FEDUC
    FAGE
    AFRAMF             0.000       0.000      0.155       0.000       0.000

  Specific indirect 105
    BWT
    PRGDM
    PAYER
    FEDUC
    SOCADV
    AFRAMF             0.000       0.000      0.146       0.000       0.000

  Specific indirect 106
    BWT
    PRGDM
    PAYER
    FAGE
    SOCADV
    AFRAMF             0.000       0.000      0.302       0.000       0.000

  Specific indirect 107
    BWT
    PRGDM
    MEDUC
    CIG0
    SOCADV
    AFRAMF             0.000       0.000      0.446       0.000       0.000

  Specific indirect 108
    BWT
    PRGDM
    WIC
    MEDUC
    CIG0
    AFRAMF             0.000       0.000      0.166       0.000       0.000

  Specific indirect 109
    BWT
    PRGDM
    WIC
    MEDUC
    SOCADV
    AFRAMF             0.000       0.000      0.166       0.000       0.000

  Specific indirect 110
    BWT
    PRGDM
    WIC
    MAGE
    CIG0
    AFRAMF             0.000       0.000      0.166       0.000       0.000

  Specific indirect 111
    BWT
    PRGDM
    WIC
    MAGE
    SOCADV
    AFRAMF             0.000       0.000      0.166       0.000       0.000

  Specific indirect 112
    BWT
    PRGDM
    MAGE
    CIG0
    SOCADV
    AFRAMF             0.000       0.000      0.000       0.000       0.000      *

  Specific indirect 113
    BWT
    PRGDM
    BMI
    MEDUC
    CIG0
    AFRAMF             0.000       0.000      0.000       0.000       0.000      *

  Specific indirect 114
    BWT
    PRGDM
    BMI
    MEDUC
    SOCADV
    AFRAMF             0.000       0.000      0.000       0.000       0.000      *

  Specific indirect 115
    BWT
    PRGDM
    BMI
    CIG0
    SOCADV
    AFRAMF             0.000       0.000      0.000       0.000       0.000      *

  Specific indirect 116
    BWT
    PRGDM
    BMI
    MAGE
    CIG0
    AFRAMF             0.000       0.000      0.000       0.000       0.000      *

  Specific indirect 117
    BWT
    PRGDM
    BMI
    MAGE
    SOCADV
    AFRAMF             0.000       0.000      0.000       0.000       0.000      *

  Specific indirect 118
    BWT
    BMI
    MEDUC
    CIG0
    SOCADV
    AFRAMF             0.000       0.000      0.000       0.000       0.000      *

  Specific indirect 119
    BWT
    BMI
    MAGE
    CIG0
    SOCADV
    AFRAMF             0.000       0.000      0.000       0.000       0.000      *

  Specific indirect 120
    BWT
    PRECAREM
    PAYER
    FEDUC
    FAGE
    AFRAMF             0.000       0.000      0.113       0.000       0.000

  Specific indirect 121
    BWT
    PRECAREM
    PAYER
    FEDUC
    SOCADV
    AFRAMF             0.000       0.000      0.103       0.000       0.000

  Specific indirect 122
    BWT
    PRECAREM
    PAYER
    FAGE
    SOCADV
    AFRAMF             0.000       0.000      0.266       0.000       0.000

  Specific indirect 123
    BWT
    PRECAREM
    MEDUC
    CIG0
    SOCADV
    AFRAMF             0.000       0.000      0.103       0.000       0.000

  Specific indirect 124
    BWT
    PRECAREM
    WIC
    MEDUC
    CIG0
    AFRAMF             0.000       0.000      0.103       0.000       0.000

  Specific indirect 125
    BWT
    PRECAREM
    WIC
    MEDUC
    SOCADV
    AFRAMF             0.000       0.000      0.103       0.000       0.000

  Specific indirect 126
    BWT
    PRECAREM
    WIC
    MAGE
    CIG0
    AFRAMF             0.000       0.000      0.103       0.000       0.000

  Specific indirect 127
    BWT
    PRECAREM
    WIC
    MAGE
    SOCADV
    AFRAMF             0.000       0.000      0.103       0.000       0.000

  Specific indirect 128
    BWT
    PRECAREM
    MAGE
    CIG0
    SOCADV
    AFRAMF             0.000       0.000      0.103       0.000       0.000

  Specific indirect 129
    BWT
    PRECAREM
    BMI
    MEDUC
    CIG0
    AFRAMF             0.000       0.000      0.103       0.000       0.000

  Specific indirect 130
    BWT
    PRECAREM
    BMI
    MEDUC
    SOCADV
    AFRAMF             0.000       0.000      0.103       0.000       0.000

  Specific indirect 131
    BWT
    PRECAREM
    BMI
    CIG0
    SOCADV
    AFRAMF             0.000       0.000      0.103       0.000       0.000

  Specific indirect 132
    BWT
    PRECAREM
    BMI
    MAGE
    CIG0
    AFRAMF             0.000       0.000      0.103       0.000       0.000

  Specific indirect 133
    BWT
    PRECAREM
    BMI
    MAGE
    SOCADV
    AFRAMF             0.000       0.000      0.103       0.000       0.000

  Specific indirect 134
    BWT
    PRGBP
    PAYER
    FEDUC
    FAGE
    SOCADV
    AFRAMF             0.000       0.000      0.012       0.000       0.000      *

  Specific indirect 135
    BWT
    PRGBP
    WIC
    MEDUC
    CIG0
    SOCADV
    AFRAMF             0.000       0.000      0.000       0.000       0.000      *

  Specific indirect 136
    BWT
    PRGBP
    WIC
    MAGE
    CIG0
    SOCADV
    AFRAMF             0.000       0.000      0.000       0.000       0.000      *

  Specific indirect 137
    BWT
    PRGBP
    BMI
    MEDUC
    CIG0
    SOCADV
    AFRAMF             0.000       0.000      0.000       0.000       0.000      *

  Specific indirect 138
    BWT
    PRGBP
    BMI
    MAGE
    CIG0
    SOCADV
    AFRAMF             0.000       0.000      0.000       0.000       0.000      *

  Specific indirect 139
    BWT
    PRGDM
    PAYER
    FEDUC
    FAGE
    SOCADV
    AFRAMF             0.000       0.000      0.155       0.000       0.000

  Specific indirect 140
    BWT
    PRGDM
    WIC
    MEDUC
    CIG0
    SOCADV
    AFRAMF             0.000       0.000      0.166       0.000       0.000

  Specific indirect 141
    BWT
    PRGDM
    WIC
    MAGE
    CIG0
    SOCADV
    AFRAMF             0.000       0.000      0.166       0.000       0.000

  Specific indirect 142
    BWT
    PRGDM
    BMI
    MEDUC
    CIG0
    SOCADV
    AFRAMF             0.000       0.000      0.000       0.000       0.000      *

  Specific indirect 143
    BWT
    PRGDM
    BMI
    MAGE
    CIG0
    SOCADV
    AFRAMF             0.000       0.000      0.000       0.000       0.000      *

  Specific indirect 144
    BWT
    PRECAREM
    PAYER
    FEDUC
    FAGE
    SOCADV
    AFRAMF             0.000       0.000      0.113       0.000       0.000

  Specific indirect 145
    BWT
    PRECAREM
    WIC
    MEDUC
    CIG0
    SOCADV
    AFRAMF             0.000       0.000      0.103       0.000       0.000

  Specific indirect 146
    BWT
    PRECAREM
    WIC
    MAGE
    CIG0
    SOCADV
    AFRAMF             0.000       0.000      0.103       0.000       0.000

  Specific indirect 147
    BWT
    PRECAREM
    BMI
    MEDUC
    CIG0
    SOCADV
    AFRAMF             0.000       0.000      0.103       0.000       0.000

  Specific indirect 148
    BWT
    PRECAREM
    BMI
    MAGE
    CIG0
    SOCADV
    AFRAMF             0.000       0.000      0.103       0.000       0.000

  Direct
    BWT
    AFRAMF            -0.062       0.003      0.000      -0.067      -0.056      *


Effects from FHISP to BWT

    Total             -0.044       0.002      0.000      -0.048      -0.041      *
    Total indirect     0.007       0.001      0.000       0.005       0.009      *

  Specific indirect 1
    BWT
    PAYER
    FHISP              0.000       0.000      0.467       0.000       0.000

  Specific indirect 2
    BWT
    CIG0
    FHISP              0.014       0.001      0.000       0.012       0.015      *

  Specific indirect 3
    BWT
    WIC
    FHISP              0.001       0.000      0.002       0.000       0.001      *

  Specific indirect 4
    BWT
    PRGBP
    FHISP              0.006       0.001      0.000       0.005       0.007      *

  Specific indirect 5
    BWT
    PRGDM
    FHISP              0.000       0.000      0.000       0.000       0.000      *

  Specific indirect 6
    BWT
    FAGE
    FHISP              0.000       0.000      0.003       0.000       0.000      *

  Specific indirect 7
    BWT
    PRECAREM
    FHISP              0.000       0.000      0.103       0.000       0.000

  Specific indirect 8
    BWT
    SOCADV
    FHISP             -0.016       0.002      0.000      -0.021      -0.012      *

  Specific indirect 9
    BWT
    PAYER
    FEDUC
    FHISP              0.000       0.000      0.467       0.000       0.000

  Specific indirect 10
    BWT
    PAYER
    FAGE
    FHISP              0.000       0.000      0.490       0.000       0.000

  Specific indirect 11
    BWT
    PAYER
    SOCADV
    FHISP              0.000       0.001      0.467      -0.002       0.001

  Specific indirect 12
    BWT
    MEDUC
    CIG0
    FHISP              0.000       0.000      0.000       0.000       0.000      *

  Specific indirect 13
    BWT
    MEDUC
    SOCADV
    FHISP              0.005       0.001      0.000       0.004       0.007      *

  Specific indirect 14
    BWT
    CIG0
    SOCADV
    FHISP             -0.009       0.000      0.000      -0.010      -0.008      *

  Specific indirect 15
    BWT
    WIC
    SOCADV
    FHISP              0.002       0.001      0.002       0.001       0.003      *

  Specific indirect 16
    BWT
    PRGBP
    PAYER
    FHISP              0.000       0.000      0.000       0.000       0.000      *

  Specific indirect 17
    BWT
    PRGBP
    CIG0
    FHISP              0.000       0.000      0.048       0.000       0.001

  Specific indirect 18
    BWT
    PRGBP
    WIC
    FHISP              0.000       0.000      0.000       0.000       0.001      *

  Specific indirect 19
    BWT
    PRGBP
    FAGE
    FHISP              0.000       0.000      0.003       0.000       0.000      *

  Specific indirect 20
    BWT
    PRGBP
    SOCADV
    FHISP             -0.007       0.001      0.000      -0.009      -0.006      *

  Specific indirect 21
    BWT
    PRGDM
    PAYER
    FHISP              0.000       0.000      0.146       0.000       0.000

  Specific indirect 22
    BWT
    PRGDM
    CIG0
    FHISP              0.000       0.000      0.000       0.000       0.000      *

  Specific indirect 23
    BWT
    PRGDM
    WIC
    FHISP              0.000       0.000      0.166       0.000       0.000

  Specific indirect 24
    BWT
    PRGDM
    FAGE
    FHISP              0.000       0.000      0.003       0.000       0.000      *

  Specific indirect 25
    BWT
    PRGDM
    SOCADV
    FHISP              0.000       0.000      0.023       0.000       0.000

  Specific indirect 26
    BWT
    FAGE
    SOCADV
    FHISP              0.002       0.000      0.000       0.001       0.002      *

  Specific indirect 27
    BWT
    MAGE
    CIG0
    FHISP              0.000       0.000      0.000       0.000       0.000      *

  Specific indirect 28
    BWT
    MAGE
    SOCADV
    FHISP              0.006       0.000      0.000       0.005       0.007      *

  Specific indirect 29
    BWT
    MHT
    SOCADV
    FHISP             -0.008       0.000      0.000      -0.008      -0.008      *

  Specific indirect 30
    BWT
    BMI
    CIG0
    FHISP              0.000       0.000      0.000       0.000       0.001      *

  Specific indirect 31
    BWT
    BMI
    SOCADV
    FHISP              0.020       0.001      0.000       0.019       0.021      *

  Specific indirect 32
    BWT
    PRECAREM
    PAYER
    FHISP              0.000       0.000      0.103       0.000       0.000

  Specific indirect 33
    BWT
    PRECAREM
    CIG0
    FHISP              0.000       0.000      0.103       0.000       0.000

  Specific indirect 34
    BWT
    PRECAREM
    WIC
    FHISP              0.000       0.000      0.103       0.000       0.000

  Specific indirect 35
    BWT
    PRECAREM
    SOCADV
    FHISP              0.000       0.000      0.120       0.000       0.000

  Specific indirect 36
    BWT
    PAYER
    FEDUC
    FAGE
    FHISP              0.000       0.000      0.468       0.000       0.000

  Specific indirect 37
    BWT
    PAYER
    FEDUC
    SOCADV
    FHISP              0.000       0.000      0.467       0.000       0.000

  Specific indirect 38
    BWT
    PAYER
    FAGE
    SOCADV
    FHISP              0.000       0.000      0.490       0.000       0.000

  Specific indirect 39
    BWT
    MEDUC
    CIG0
    SOCADV
    FHISP              0.000       0.000      0.000       0.000       0.000      *

  Specific indirect 40
    BWT
    WIC
    MEDUC
    CIG0
    FHISP              0.000       0.000      0.002       0.000       0.000      *

  Specific indirect 41
    BWT
    WIC
    MEDUC
    SOCADV
    FHISP              0.000       0.000      0.002       0.000       0.000      *

  Specific indirect 42
    BWT
    WIC
    MAGE
    CIG0
    FHISP              0.000       0.000      0.002       0.000       0.000      *

  Specific indirect 43
    BWT
    WIC
    MAGE
    SOCADV
    FHISP              0.000       0.000      0.002       0.000       0.000      *

  Specific indirect 44
    BWT
    PRGBP
    PAYER
    FEDUC
    FHISP              0.000       0.000      0.000       0.000       0.000      *

  Specific indirect 45
    BWT
    PRGBP
    PAYER
    FAGE
    FHISP              0.000       0.000      0.208       0.000       0.000

  Specific indirect 46
    BWT
    PRGBP
    PAYER
    SOCADV
    FHISP              0.002       0.000      0.000       0.001       0.002      *

  Specific indirect 47
    BWT
    PRGBP
    MEDUC
    CIG0
    FHISP              0.000       0.000      0.000       0.000       0.000      *

  Specific indirect 48
    BWT
    PRGBP
    MEDUC
    SOCADV
    FHISP              0.002       0.000      0.000       0.001       0.002      *

  Specific indirect 49
    BWT
    PRGBP
    CIG0
    SOCADV
    FHISP              0.000       0.000      0.048       0.000       0.000

  Specific indirect 50
    BWT
    PRGBP
    WIC
    SOCADV
    FHISP              0.001       0.000      0.000       0.001       0.002      *

  Specific indirect 51
    BWT
    PRGBP
    FAGE
    SOCADV
    FHISP             -0.001       0.000      0.000      -0.001       0.000      *

  Specific indirect 52
    BWT
    PRGBP
    MAGE
    CIG0
    FHISP              0.000       0.000      0.000       0.000       0.000      *

  Specific indirect 53
    BWT
    PRGBP
    MAGE
    SOCADV
    FHISP              0.001       0.000      0.000       0.001       0.002      *

  Specific indirect 54
    BWT
    PRGBP
    MHT
    SOCADV
    FHISP              0.000       0.000      0.000       0.000       0.000      *

  Specific indirect 55
    BWT
    PRGBP
    BMI
    CIG0
    FHISP              0.000       0.000      0.000       0.000       0.000      *

  Specific indirect 56
    BWT
    PRGBP
    BMI
    SOCADV
    FHISP             -0.004       0.000      0.000      -0.005      -0.004      *

  Specific indirect 57
    BWT
    PRGDM
    PAYER
    FEDUC
    FHISP              0.000       0.000      0.146       0.000       0.000

  Specific indirect 58
    BWT
    PRGDM
    PAYER
    FAGE
    FHISP              0.000       0.000      0.302       0.000       0.000

  Specific indirect 59
    BWT
    PRGDM
    PAYER
    SOCADV
    FHISP              0.000       0.000      0.146       0.000       0.000

  Specific indirect 60
    BWT
    PRGDM
    MEDUC
    CIG0
    FHISP              0.000       0.000      0.446       0.000       0.000

  Specific indirect 61
    BWT
    PRGDM
    MEDUC
    SOCADV
    FHISP              0.000       0.000      0.446       0.000       0.000

  Specific indirect 62
    BWT
    PRGDM
    CIG0
    SOCADV
    FHISP              0.000       0.000      0.000       0.000       0.000      *

  Specific indirect 63
    BWT
    PRGDM
    WIC
    SOCADV
    FHISP              0.000       0.000      0.166       0.000       0.000

  Specific indirect 64
    BWT
    PRGDM
    FAGE
    SOCADV
    FHISP              0.000       0.000      0.000       0.000       0.000      *

  Specific indirect 65
    BWT
    PRGDM
    MAGE
    CIG0
    FHISP              0.000       0.000      0.000       0.000       0.000      *

  Specific indirect 66
    BWT
    PRGDM
    MAGE
    SOCADV
    FHISP              0.000       0.000      0.000       0.000       0.000      *

  Specific indirect 67
    BWT
    PRGDM
    MHT
    SOCADV
    FHISP              0.000       0.000      0.000       0.000       0.000      *

  Specific indirect 68
    BWT
    PRGDM
    BMI
    CIG0
    FHISP              0.000       0.000      0.000       0.000       0.000      *

  Specific indirect 69
    BWT
    PRGDM
    BMI
    SOCADV
    FHISP              0.000       0.000      0.000       0.000       0.000      *

  Specific indirect 70
    BWT
    MAGE
    CIG0
    SOCADV
    FHISP              0.000       0.000      0.000       0.000       0.000      *

  Specific indirect 71
    BWT
    BMI
    MEDUC
    CIG0
    FHISP              0.000       0.000      0.000       0.000       0.000      *

  Specific indirect 72
    BWT
    BMI
    MEDUC
    SOCADV
    FHISP             -0.007       0.000      0.000      -0.007      -0.006      *

  Specific indirect 73
    BWT
    BMI
    CIG0
    SOCADV
    FHISP              0.000       0.000      0.000       0.000       0.000      *

  Specific indirect 74
    BWT
    BMI
    MAGE
    CIG0
    FHISP              0.000       0.000      0.000       0.000       0.000      *

  Specific indirect 75
    BWT
    BMI
    MAGE
    SOCADV
    FHISP             -0.006       0.000      0.000      -0.006      -0.006      *

  Specific indirect 76
    BWT
    PRECAREM
    PAYER
    FEDUC
    FHISP              0.000       0.000      0.103       0.000       0.000

  Specific indirect 77
    BWT
    PRECAREM
    PAYER
    FAGE
    FHISP              0.000       0.000      0.266       0.000       0.000

  Specific indirect 78
    BWT
    PRECAREM
    PAYER
    SOCADV
    FHISP              0.000       0.000      0.103       0.000       0.000

  Specific indirect 79
    BWT
    PRECAREM
    MEDUC
    CIG0
    FHISP              0.000       0.000      0.103       0.000       0.000

  Specific indirect 80
    BWT
    PRECAREM
    MEDUC
    SOCADV
    FHISP              0.000       0.000      0.103       0.000       0.000

  Specific indirect 81
    BWT
    PRECAREM
    CIG0
    SOCADV
    FHISP              0.000       0.000      0.103       0.000       0.000

  Specific indirect 82
    BWT
    PRECAREM
    WIC
    SOCADV
    FHISP              0.000       0.000      0.103       0.000       0.000

  Specific indirect 83
    BWT
    PRECAREM
    MAGE
    CIG0
    FHISP              0.000       0.000      0.103       0.000       0.000

  Specific indirect 84
    BWT
    PRECAREM
    MAGE
    SOCADV
    FHISP              0.000       0.000      0.103       0.000       0.000

  Specific indirect 85
    BWT
    PRECAREM
    BMI
    CIG0
    FHISP              0.000       0.000      0.103       0.000       0.000

  Specific indirect 86
    BWT
    PRECAREM
    BMI
    SOCADV
    FHISP              0.000       0.000      0.103       0.000       0.000

  Specific indirect 87
    BWT
    PAYER
    FEDUC
    FAGE
    SOCADV
    FHISP              0.000       0.000      0.467       0.000       0.000

  Specific indirect 88
    BWT
    WIC
    MEDUC
    CIG0
    SOCADV
    FHISP              0.000       0.000      0.002       0.000       0.000      *

  Specific indirect 89
    BWT
    WIC
    MAGE
    CIG0
    SOCADV
    FHISP              0.000       0.000      0.002       0.000       0.000      *

  Specific indirect 90
    BWT
    PRGBP
    PAYER
    FEDUC
    FAGE
    FHISP              0.000       0.000      0.015       0.000       0.000      *

  Specific indirect 91
    BWT
    PRGBP
    PAYER
    FEDUC
    SOCADV
    FHISP              0.000       0.000      0.000       0.000       0.000      *

  Specific indirect 92
    BWT
    PRGBP
    PAYER
    FAGE
    SOCADV
    FHISP              0.000       0.000      0.208       0.000       0.000

  Specific indirect 93
    BWT
    PRGBP
    MEDUC
    CIG0
    SOCADV
    FHISP              0.000       0.000      0.000       0.000       0.000      *

  Specific indirect 94
    BWT
    PRGBP
    WIC
    MEDUC
    CIG0
    FHISP              0.000       0.000      0.000       0.000       0.000      *

  Specific indirect 95
    BWT
    PRGBP
    WIC
    MEDUC
    SOCADV
    FHISP              0.000       0.000      0.000       0.000       0.000      *

  Specific indirect 96
    BWT
    PRGBP
    WIC
    MAGE
    CIG0
    FHISP              0.000       0.000      0.000       0.000       0.000      *

  Specific indirect 97
    BWT
    PRGBP
    WIC
    MAGE
    SOCADV
    FHISP              0.000       0.000      0.000       0.000       0.000      *

  Specific indirect 98
    BWT
    PRGBP
    MAGE
    CIG0
    SOCADV
    FHISP              0.000       0.000      0.000       0.000       0.000      *

  Specific indirect 99
    BWT
    PRGBP
    BMI
    MEDUC
    CIG0
    FHISP              0.000       0.000      0.000       0.000       0.000      *

  Specific indirect 100
    BWT
    PRGBP
    BMI
    MEDUC
    SOCADV
    FHISP              0.001       0.000      0.000       0.001       0.002      *

  Specific indirect 101
    BWT
    PRGBP
    BMI
    CIG0
    SOCADV
    FHISP              0.000       0.000      0.000       0.000       0.000      *

  Specific indirect 102
    BWT
    PRGBP
    BMI
    MAGE
    CIG0
    FHISP              0.000       0.000      0.000       0.000       0.000      *

  Specific indirect 103
    BWT
    PRGBP
    BMI
    MAGE
    SOCADV
    FHISP              0.001       0.000      0.000       0.001       0.001      *

  Specific indirect 104
    BWT
    PRGDM
    PAYER
    FEDUC
    FAGE
    FHISP              0.000       0.000      0.157       0.000       0.000

  Specific indirect 105
    BWT
    PRGDM
    PAYER
    FEDUC
    SOCADV
    FHISP              0.000       0.000      0.146       0.000       0.000

  Specific indirect 106
    BWT
    PRGDM
    PAYER
    FAGE
    SOCADV
    FHISP              0.000       0.000      0.302       0.000       0.000

  Specific indirect 107
    BWT
    PRGDM
    MEDUC
    CIG0
    SOCADV
    FHISP              0.000       0.000      0.446       0.000       0.000

  Specific indirect 108
    BWT
    PRGDM
    WIC
    MEDUC
    CIG0
    FHISP              0.000       0.000      0.166       0.000       0.000

  Specific indirect 109
    BWT
    PRGDM
    WIC
    MEDUC
    SOCADV
    FHISP              0.000       0.000      0.166       0.000       0.000

  Specific indirect 110
    BWT
    PRGDM
    WIC
    MAGE
    CIG0
    FHISP              0.000       0.000      0.166       0.000       0.000

  Specific indirect 111
    BWT
    PRGDM
    WIC
    MAGE
    SOCADV
    FHISP              0.000       0.000      0.166       0.000       0.000

  Specific indirect 112
    BWT
    PRGDM
    MAGE
    CIG0
    SOCADV
    FHISP              0.000       0.000      0.000       0.000       0.000      *

  Specific indirect 113
    BWT
    PRGDM
    BMI
    MEDUC
    CIG0
    FHISP              0.000       0.000      0.000       0.000       0.000      *

  Specific indirect 114
    BWT
    PRGDM
    BMI
    MEDUC
    SOCADV
    FHISP              0.000       0.000      0.000       0.000       0.000      *

  Specific indirect 115
    BWT
    PRGDM
    BMI
    CIG0
    SOCADV
    FHISP              0.000       0.000      0.000       0.000       0.000      *

  Specific indirect 116
    BWT
    PRGDM
    BMI
    MAGE
    CIG0
    FHISP              0.000       0.000      0.000       0.000       0.000      *

  Specific indirect 117
    BWT
    PRGDM
    BMI
    MAGE
    SOCADV
    FHISP              0.000       0.000      0.000       0.000       0.000      *

  Specific indirect 118
    BWT
    BMI
    MEDUC
    CIG0
    SOCADV
    FHISP              0.000       0.000      0.000       0.000       0.000      *

  Specific indirect 119
    BWT
    BMI
    MAGE
    CIG0
    SOCADV
    FHISP              0.000       0.000      0.000       0.000       0.000      *

  Specific indirect 120
    BWT
    PRECAREM
    PAYER
    FEDUC
    FAGE
    FHISP              0.000       0.000      0.115       0.000       0.000

  Specific indirect 121
    BWT
    PRECAREM
    PAYER
    FEDUC
    SOCADV
    FHISP              0.000       0.000      0.103       0.000       0.000

  Specific indirect 122
    BWT
    PRECAREM
    PAYER
    FAGE
    SOCADV
    FHISP              0.000       0.000      0.266       0.000       0.000

  Specific indirect 123
    BWT
    PRECAREM
    MEDUC
    CIG0
    SOCADV
    FHISP              0.000       0.000      0.103       0.000       0.000

  Specific indirect 124
    BWT
    PRECAREM
    WIC
    MEDUC
    CIG0
    FHISP              0.000       0.000      0.103       0.000       0.000

  Specific indirect 125
    BWT
    PRECAREM
    WIC
    MEDUC
    SOCADV
    FHISP              0.000       0.000      0.103       0.000       0.000

  Specific indirect 126
    BWT
    PRECAREM
    WIC
    MAGE
    CIG0
    FHISP              0.000       0.000      0.103       0.000       0.000

  Specific indirect 127
    BWT
    PRECAREM
    WIC
    MAGE
    SOCADV
    FHISP              0.000       0.000      0.103       0.000       0.000

  Specific indirect 128
    BWT
    PRECAREM
    MAGE
    CIG0
    SOCADV
    FHISP              0.000       0.000      0.103       0.000       0.000

  Specific indirect 129
    BWT
    PRECAREM
    BMI
    MEDUC
    CIG0
    FHISP              0.000       0.000      0.103       0.000       0.000

  Specific indirect 130
    BWT
    PRECAREM
    BMI
    MEDUC
    SOCADV
    FHISP              0.000       0.000      0.103       0.000       0.000

  Specific indirect 131
    BWT
    PRECAREM
    BMI
    CIG0
    SOCADV
    FHISP              0.000       0.000      0.103       0.000       0.000

  Specific indirect 132
    BWT
    PRECAREM
    BMI
    MAGE
    CIG0
    FHISP              0.000       0.000      0.103       0.000       0.000

  Specific indirect 133
    BWT
    PRECAREM
    BMI
    MAGE
    SOCADV
    FHISP              0.000       0.000      0.103       0.000       0.000

  Specific indirect 134
    BWT
    PRGBP
    PAYER
    FEDUC
    FAGE
    SOCADV
    FHISP              0.000       0.000      0.012       0.000       0.000      *

  Specific indirect 135
    BWT
    PRGBP
    WIC
    MEDUC
    CIG0
    SOCADV
    FHISP              0.000       0.000      0.000       0.000       0.000      *

  Specific indirect 136
    BWT
    PRGBP
    WIC
    MAGE
    CIG0
    SOCADV
    FHISP              0.000       0.000      0.000       0.000       0.000      *

  Specific indirect 137
    BWT
    PRGBP
    BMI
    MEDUC
    CIG0
    SOCADV
    FHISP              0.000       0.000      0.000       0.000       0.000      *

  Specific indirect 138
    BWT
    PRGBP
    BMI
    MAGE
    CIG0
    SOCADV
    FHISP              0.000       0.000      0.000       0.000       0.000      *

  Specific indirect 139
    BWT
    PRGDM
    PAYER
    FEDUC
    FAGE
    SOCADV
    FHISP              0.000       0.000      0.155       0.000       0.000

  Specific indirect 140
    BWT
    PRGDM
    WIC
    MEDUC
    CIG0
    SOCADV
    FHISP              0.000       0.000      0.166       0.000       0.000

  Specific indirect 141
    BWT
    PRGDM
    WIC
    MAGE
    CIG0
    SOCADV
    FHISP              0.000       0.000      0.166       0.000       0.000

  Specific indirect 142
    BWT
    PRGDM
    BMI
    MEDUC
    CIG0
    SOCADV
    FHISP              0.000       0.000      0.000       0.000       0.000      *

  Specific indirect 143
    BWT
    PRGDM
    BMI
    MAGE
    CIG0
    SOCADV
    FHISP              0.000       0.000      0.000       0.000       0.000      *

  Specific indirect 144
    BWT
    PRECAREM
    PAYER
    FEDUC
    FAGE
    SOCADV
    FHISP              0.000       0.000      0.113       0.000       0.000

  Specific indirect 145
    BWT
    PRECAREM
    WIC
    MEDUC
    CIG0
    SOCADV
    FHISP              0.000       0.000      0.103       0.000       0.000

  Specific indirect 146
    BWT
    PRECAREM
    WIC
    MAGE
    CIG0
    SOCADV
    FHISP              0.000       0.000      0.103       0.000       0.000

  Specific indirect 147
    BWT
    PRECAREM
    BMI
    MEDUC
    CIG0
    SOCADV
    FHISP              0.000       0.000      0.103       0.000       0.000

  Specific indirect 148
    BWT
    PRECAREM
    BMI
    MAGE
    CIG0
    SOCADV
    FHISP              0.000       0.000      0.103       0.000       0.000

  Direct
    BWT
    FHISP             -0.052       0.002      0.000      -0.056      -0.048      *


Effects from OTHF to BWT

    Total             -0.101       0.003      0.000      -0.106      -0.096      *
    Total indirect     0.021       0.001      0.000       0.019       0.023      *

  Specific indirect 1
    BWT
    PAYER
    OTHF               0.000       0.000      0.467       0.000       0.000

  Specific indirect 2
    BWT
    CIG0
    OTHF               0.007       0.001      0.000       0.006       0.008      *

  Specific indirect 3
    BWT
    WIC
    OTHF               0.001       0.000      0.002       0.000       0.001      *

  Specific indirect 4
    BWT
    PRGBP
    OTHF               0.012       0.001      0.000       0.010       0.014      *

  Specific indirect 5
    BWT
    PRGDM
    OTHF              -0.001       0.000      0.000      -0.001       0.000      *

  Specific indirect 6
    BWT
    FAGE
    OTHF              -0.001       0.000      0.000      -0.001       0.000      *

  Specific indirect 7
    BWT
    PRECAREM
    OTHF               0.000       0.000      0.103       0.000       0.000

  Specific indirect 8
    BWT
    SOCADV
    OTHF               0.000       0.000      0.010       0.000       0.001      *

  Specific indirect 9
    BWT
    PAYER
    FEDUC
    OTHF               0.000       0.000      0.467       0.000       0.000

  Specific indirect 10
    BWT
    PAYER
    FAGE
    OTHF               0.000       0.000      0.490       0.000       0.000

  Specific indirect 11
    BWT
    PAYER
    SOCADV
    OTHF               0.000       0.000      0.468       0.000       0.000

  Specific indirect 12
    BWT
    MEDUC
    CIG0
    OTHF               0.000       0.000      0.000       0.000       0.000      *

  Specific indirect 13
    BWT
    MEDUC
    SOCADV
    OTHF               0.000       0.000      0.010       0.000       0.000      *

  Specific indirect 14
    BWT
    CIG0
    SOCADV
    OTHF               0.000       0.000      0.010       0.000       0.000      *

  Specific indirect 15
    BWT
    WIC
    SOCADV
    OTHF               0.000       0.000      0.011       0.000       0.000      *

  Specific indirect 16
    BWT
    PRGBP
    PAYER
    OTHF               0.000       0.000      0.000       0.000       0.001      *

  Specific indirect 17
    BWT
    PRGBP
    CIG0
    OTHF               0.000       0.000      0.048       0.000       0.000

  Specific indirect 18
    BWT
    PRGBP
    WIC
    OTHF               0.001       0.000      0.000       0.000       0.001      *

  Specific indirect 19
    BWT
    PRGBP
    FAGE
    OTHF               0.000       0.000      0.000       0.000       0.000      *

  Specific indirect 20
    BWT
    PRGBP
    SOCADV
    OTHF               0.000       0.000      0.010       0.000       0.000      *

  Specific indirect 21
    BWT
    PRGDM
    PAYER
    OTHF               0.000       0.000      0.146       0.000       0.000

  Specific indirect 22
    BWT
    PRGDM
    CIG0
    OTHF               0.000       0.000      0.000       0.000       0.000      *

  Specific indirect 23
    BWT
    PRGDM
    WIC
    OTHF               0.000       0.000      0.166       0.000       0.000

  Specific indirect 24
    BWT
    PRGDM
    FAGE
    OTHF               0.000       0.000      0.000       0.000       0.000      *

  Specific indirect 25
    BWT
    PRGDM
    SOCADV
    OTHF               0.000       0.000      0.033       0.000       0.000

  Specific indirect 26
    BWT
    FAGE
    SOCADV
    OTHF               0.000       0.000      0.010       0.000       0.000      *

  Specific indirect 27
    BWT
    MAGE
    CIG0
    OTHF               0.000       0.000      0.000       0.000       0.000      *

  Specific indirect 28
    BWT
    MAGE
    SOCADV
    OTHF               0.000       0.000      0.010       0.000       0.000      *

  Specific indirect 29
    BWT
    MHT
    SOCADV
    OTHF               0.000       0.000      0.010       0.000       0.000      *

  Specific indirect 30
    BWT
    BMI
    CIG0
    OTHF               0.000       0.000      0.000       0.000       0.000      *

  Specific indirect 31
    BWT
    BMI
    SOCADV
    OTHF              -0.001       0.000      0.010      -0.001       0.000      *

  Specific indirect 32
    BWT
    PRECAREM
    PAYER
    OTHF               0.000       0.000      0.103       0.000       0.000

  Specific indirect 33
    BWT
    PRECAREM
    CIG0
    OTHF               0.000       0.000      0.103       0.000       0.000

  Specific indirect 34
    BWT
    PRECAREM
    WIC
    OTHF               0.000       0.000      0.103       0.000       0.000

  Specific indirect 35
    BWT
    PRECAREM
    SOCADV
    OTHF               0.000       0.000      0.127       0.000       0.000

  Specific indirect 36
    BWT
    PAYER
    FEDUC
    FAGE
    OTHF               0.000       0.000      0.467       0.000       0.000

  Specific indirect 37
    BWT
    PAYER
    FEDUC
    SOCADV
    OTHF               0.000       0.000      0.468       0.000       0.000

  Specific indirect 38
    BWT
    PAYER
    FAGE
    SOCADV
    OTHF               0.000       0.000      0.491       0.000       0.000

  Specific indirect 39
    BWT
    MEDUC
    CIG0
    SOCADV
    OTHF               0.000       0.000      0.010       0.000       0.000      *

  Specific indirect 40
    BWT
    WIC
    MEDUC
    CIG0
    OTHF               0.000       0.000      0.002       0.000       0.000      *

  Specific indirect 41
    BWT
    WIC
    MEDUC
    SOCADV
    OTHF               0.000       0.000      0.011       0.000       0.000

  Specific indirect 42
    BWT
    WIC
    MAGE
    CIG0
    OTHF               0.000       0.000      0.002       0.000       0.000      *

  Specific indirect 43
    BWT
    WIC
    MAGE
    SOCADV
    OTHF               0.000       0.000      0.011       0.000       0.000      *

  Specific indirect 44
    BWT
    PRGBP
    PAYER
    FEDUC
    OTHF               0.000       0.000      0.000       0.000       0.000      *

  Specific indirect 45
    BWT
    PRGBP
    PAYER
    FAGE
    OTHF               0.000       0.000      0.208       0.000       0.000

  Specific indirect 46
    BWT
    PRGBP
    PAYER
    SOCADV
    OTHF               0.000       0.000      0.010       0.000       0.000      *

  Specific indirect 47
    BWT
    PRGBP
    MEDUC
    CIG0
    OTHF               0.000       0.000      0.000       0.000       0.000      *

  Specific indirect 48
    BWT
    PRGBP
    MEDUC
    SOCADV
    OTHF               0.000       0.000      0.010       0.000       0.000      *

  Specific indirect 49
    BWT
    PRGBP
    CIG0
    SOCADV
    OTHF               0.000       0.000      0.056       0.000       0.000

  Specific indirect 50
    BWT
    PRGBP
    WIC
    SOCADV
    OTHF               0.000       0.000      0.010       0.000       0.000      *

  Specific indirect 51
    BWT
    PRGBP
    FAGE
    SOCADV
    OTHF               0.000       0.000      0.010       0.000       0.000      *

  Specific indirect 52
    BWT
    PRGBP
    MAGE
    CIG0
    OTHF               0.000       0.000      0.000       0.000       0.000      *

  Specific indirect 53
    BWT
    PRGBP
    MAGE
    SOCADV
    OTHF               0.000       0.000      0.010       0.000       0.000      *

  Specific indirect 54
    BWT
    PRGBP
    MHT
    SOCADV
    OTHF               0.000       0.000      0.010       0.000       0.000      *

  Specific indirect 55
    BWT
    PRGBP
    BMI
    CIG0
    OTHF               0.000       0.000      0.000       0.000       0.000      *

  Specific indirect 56
    BWT
    PRGBP
    BMI
    SOCADV
    OTHF               0.000       0.000      0.010       0.000       0.000      *

  Specific indirect 57
    BWT
    PRGDM
    PAYER
    FEDUC
    OTHF               0.000       0.000      0.146       0.000       0.000

  Specific indirect 58
    BWT
    PRGDM
    PAYER
    FAGE
    OTHF               0.000       0.000      0.302       0.000       0.000

  Specific indirect 59
    BWT
    PRGDM
    PAYER
    SOCADV
    OTHF               0.000       0.000      0.154       0.000       0.000

  Specific indirect 60
    BWT
    PRGDM
    MEDUC
    CIG0
    OTHF               0.000       0.000      0.446       0.000       0.000

  Specific indirect 61
    BWT
    PRGDM
    MEDUC
    SOCADV
    OTHF               0.000       0.000      0.448       0.000       0.000

  Specific indirect 62
    BWT
    PRGDM
    CIG0
    SOCADV
    OTHF               0.000       0.000      0.010       0.000       0.000      *

  Specific indirect 63
    BWT
    PRGDM
    WIC
    SOCADV
    OTHF               0.000       0.000      0.172       0.000       0.000

  Specific indirect 64
    BWT
    PRGDM
    FAGE
    SOCADV
    OTHF               0.000       0.000      0.010       0.000       0.000      *

  Specific indirect 65
    BWT
    PRGDM
    MAGE
    CIG0
    OTHF               0.000       0.000      0.000       0.000       0.000      *

  Specific indirect 66
    BWT
    PRGDM
    MAGE
    SOCADV
    OTHF               0.000       0.000      0.010       0.000       0.000      *

  Specific indirect 67
    BWT
    PRGDM
    MHT
    SOCADV
    OTHF               0.000       0.000      0.010       0.000       0.000      *

  Specific indirect 68
    BWT
    PRGDM
    BMI
    CIG0
    OTHF               0.000       0.000      0.000       0.000       0.000      *

  Specific indirect 69
    BWT
    PRGDM
    BMI
    SOCADV
    OTHF               0.000       0.000      0.010       0.000       0.000      *

  Specific indirect 70
    BWT
    MAGE
    CIG0
    SOCADV
    OTHF               0.000       0.000      0.010       0.000       0.000      *

  Specific indirect 71
    BWT
    BMI
    MEDUC
    CIG0
    OTHF               0.000       0.000      0.000       0.000       0.000      *

  Specific indirect 72
    BWT
    BMI
    MEDUC
    SOCADV
    OTHF               0.000       0.000      0.010       0.000       0.000      *

  Specific indirect 73
    BWT
    BMI
    CIG0
    SOCADV
    OTHF               0.000       0.000      0.010       0.000       0.000      *

  Specific indirect 74
    BWT
    BMI
    MAGE
    CIG0
    OTHF               0.000       0.000      0.000       0.000       0.000      *

  Specific indirect 75
    BWT
    BMI
    MAGE
    SOCADV
    OTHF               0.000       0.000      0.010       0.000       0.000      *

  Specific indirect 76
    BWT
    PRECAREM
    PAYER
    FEDUC
    OTHF               0.000       0.000      0.103       0.000       0.000

  Specific indirect 77
    BWT
    PRECAREM
    PAYER
    FAGE
    OTHF               0.000       0.000      0.266       0.000       0.000

  Specific indirect 78
    BWT
    PRECAREM
    PAYER
    SOCADV
    OTHF               0.000       0.000      0.111       0.000       0.000

  Specific indirect 79
    BWT
    PRECAREM
    MEDUC
    CIG0
    OTHF               0.000       0.000      0.103       0.000       0.000

  Specific indirect 80
    BWT
    PRECAREM
    MEDUC
    SOCADV
    OTHF               0.000       0.000      0.111       0.000       0.000

  Specific indirect 81
    BWT
    PRECAREM
    CIG0
    SOCADV
    OTHF               0.000       0.000      0.111       0.000       0.000

  Specific indirect 82
    BWT
    PRECAREM
    WIC
    SOCADV
    OTHF               0.000       0.000      0.111       0.000       0.000

  Specific indirect 83
    BWT
    PRECAREM
    MAGE
    CIG0
    OTHF               0.000       0.000      0.103       0.000       0.000

  Specific indirect 84
    BWT
    PRECAREM
    MAGE
    SOCADV
    OTHF               0.000       0.000      0.111       0.000       0.000

  Specific indirect 85
    BWT
    PRECAREM
    BMI
    CIG0
    OTHF               0.000       0.000      0.103       0.000       0.000

  Specific indirect 86
    BWT
    PRECAREM
    BMI
    SOCADV
    OTHF               0.000       0.000      0.111       0.000       0.000

  Specific indirect 87
    BWT
    PAYER
    FEDUC
    FAGE
    SOCADV
    OTHF               0.000       0.000      0.468       0.000       0.000

  Specific indirect 88
    BWT
    WIC
    MEDUC
    CIG0
    SOCADV
    OTHF               0.000       0.000      0.011       0.000       0.000

  Specific indirect 89
    BWT
    WIC
    MAGE
    CIG0
    SOCADV
    OTHF               0.000       0.000      0.011       0.000       0.000

  Specific indirect 90
    BWT
    PRGBP
    PAYER
    FEDUC
    FAGE
    OTHF               0.000       0.000      0.012       0.000       0.000      *

  Specific indirect 91
    BWT
    PRGBP
    PAYER
    FEDUC
    SOCADV
    OTHF               0.000       0.000      0.010       0.000       0.000      *

  Specific indirect 92
    BWT
    PRGBP
    PAYER
    FAGE
    SOCADV
    OTHF               0.000       0.000      0.214       0.000       0.000

  Specific indirect 93
    BWT
    PRGBP
    MEDUC
    CIG0
    SOCADV
    OTHF               0.000       0.000      0.010       0.000       0.000      *

  Specific indirect 94
    BWT
    PRGBP
    WIC
    MEDUC
    CIG0
    OTHF               0.000       0.000      0.000       0.000       0.000      *

  Specific indirect 95
    BWT
    PRGBP
    WIC
    MEDUC
    SOCADV
    OTHF               0.000       0.000      0.010       0.000       0.000

  Specific indirect 96
    BWT
    PRGBP
    WIC
    MAGE
    CIG0
    OTHF               0.000       0.000      0.000       0.000       0.000      *

  Specific indirect 97
    BWT
    PRGBP
    WIC
    MAGE
    SOCADV
    OTHF               0.000       0.000      0.010       0.000       0.000      *

  Specific indirect 98
    BWT
    PRGBP
    MAGE
    CIG0
    SOCADV
    OTHF               0.000       0.000      0.010       0.000       0.000      *

  Specific indirect 99
    BWT
    PRGBP
    BMI
    MEDUC
    CIG0
    OTHF               0.000       0.000      0.000       0.000       0.000      *

  Specific indirect 100
    BWT
    PRGBP
    BMI
    MEDUC
    SOCADV
    OTHF               0.000       0.000      0.010       0.000       0.000      *

  Specific indirect 101
    BWT
    PRGBP
    BMI
    CIG0
    SOCADV
    OTHF               0.000       0.000      0.010       0.000       0.000      *

  Specific indirect 102
    BWT
    PRGBP
    BMI
    MAGE
    CIG0
    OTHF               0.000       0.000      0.000       0.000       0.000      *

  Specific indirect 103
    BWT
    PRGBP
    BMI
    MAGE
    SOCADV
    OTHF               0.000       0.000      0.010       0.000       0.000      *

  Specific indirect 104
    BWT
    PRGDM
    PAYER
    FEDUC
    FAGE
    OTHF               0.000       0.000      0.155       0.000       0.000

  Specific indirect 105
    BWT
    PRGDM
    PAYER
    FEDUC
    SOCADV
    OTHF               0.000       0.000      0.154       0.000       0.000

  Specific indirect 106
    BWT
    PRGDM
    PAYER
    FAGE
    SOCADV
    OTHF               0.000       0.000      0.307       0.000       0.000

  Specific indirect 107
    BWT
    PRGDM
    MEDUC
    CIG0
    SOCADV
    OTHF               0.000       0.000      0.448       0.000       0.000

  Specific indirect 108
    BWT
    PRGDM
    WIC
    MEDUC
    CIG0
    OTHF               0.000       0.000      0.166       0.000       0.000

  Specific indirect 109
    BWT
    PRGDM
    WIC
    MEDUC
    SOCADV
    OTHF               0.000       0.000      0.172       0.000       0.000

  Specific indirect 110
    BWT
    PRGDM
    WIC
    MAGE
    CIG0
    OTHF               0.000       0.000      0.166       0.000       0.000

  Specific indirect 111
    BWT
    PRGDM
    WIC
    MAGE
    SOCADV
    OTHF               0.000       0.000      0.172       0.000       0.000

  Specific indirect 112
    BWT
    PRGDM
    MAGE
    CIG0
    SOCADV
    OTHF               0.000       0.000      0.010       0.000       0.000      *

  Specific indirect 113
    BWT
    PRGDM
    BMI
    MEDUC
    CIG0
    OTHF               0.000       0.000      0.000       0.000       0.000      *

  Specific indirect 114
    BWT
    PRGDM
    BMI
    MEDUC
    SOCADV
    OTHF               0.000       0.000      0.010       0.000       0.000      *

  Specific indirect 115
    BWT
    PRGDM
    BMI
    CIG0
    SOCADV
    OTHF               0.000       0.000      0.010       0.000       0.000      *

  Specific indirect 116
    BWT
    PRGDM
    BMI
    MAGE
    CIG0
    OTHF               0.000       0.000      0.000       0.000       0.000      *

  Specific indirect 117
    BWT
    PRGDM
    BMI
    MAGE
    SOCADV
    OTHF               0.000       0.000      0.010       0.000       0.000      *

  Specific indirect 118
    BWT
    BMI
    MEDUC
    CIG0
    SOCADV
    OTHF               0.000       0.000      0.010       0.000       0.000      *

  Specific indirect 119
    BWT
    BMI
    MAGE
    CIG0
    SOCADV
    OTHF               0.000       0.000      0.010       0.000       0.000      *

  Specific indirect 120
    BWT
    PRECAREM
    PAYER
    FEDUC
    FAGE
    OTHF               0.000       0.000      0.113       0.000       0.000

  Specific indirect 121
    BWT
    PRECAREM
    PAYER
    FEDUC
    SOCADV
    OTHF               0.000       0.000      0.111       0.000       0.000

  Specific indirect 122
    BWT
    PRECAREM
    PAYER
    FAGE
    SOCADV
    OTHF               0.000       0.000      0.271       0.000       0.000

  Specific indirect 123
    BWT
    PRECAREM
    MEDUC
    CIG0
    SOCADV
    OTHF               0.000       0.000      0.111       0.000       0.000

  Specific indirect 124
    BWT
    PRECAREM
    WIC
    MEDUC
    CIG0
    OTHF               0.000       0.000      0.103       0.000       0.000

  Specific indirect 125
    BWT
    PRECAREM
    WIC
    MEDUC
    SOCADV
    OTHF               0.000       0.000      0.111       0.000       0.000

  Specific indirect 126
    BWT
    PRECAREM
    WIC
    MAGE
    CIG0
    OTHF               0.000       0.000      0.103       0.000       0.000

  Specific indirect 127
    BWT
    PRECAREM
    WIC
    MAGE
    SOCADV
    OTHF               0.000       0.000      0.111       0.000       0.000

  Specific indirect 128
    BWT
    PRECAREM
    MAGE
    CIG0
    SOCADV
    OTHF               0.000       0.000      0.111       0.000       0.000

  Specific indirect 129
    BWT
    PRECAREM
    BMI
    MEDUC
    CIG0
    OTHF               0.000       0.000      0.103       0.000       0.000

  Specific indirect 130
    BWT
    PRECAREM
    BMI
    MEDUC
    SOCADV
    OTHF               0.000       0.000      0.111       0.000       0.000

  Specific indirect 131
    BWT
    PRECAREM
    BMI
    CIG0
    SOCADV
    OTHF               0.000       0.000      0.111       0.000       0.000

  Specific indirect 132
    BWT
    PRECAREM
    BMI
    MAGE
    CIG0
    OTHF               0.000       0.000      0.103       0.000       0.000

  Specific indirect 133
    BWT
    PRECAREM
    BMI
    MAGE
    SOCADV
    OTHF               0.000       0.000      0.111       0.000       0.000

  Specific indirect 134
    BWT
    PRGBP
    PAYER
    FEDUC
    FAGE
    SOCADV
    OTHF               0.000       0.000      0.021       0.000       0.000

  Specific indirect 135
    BWT
    PRGBP
    WIC
    MEDUC
    CIG0
    SOCADV
    OTHF               0.000       0.000      0.010       0.000       0.000

  Specific indirect 136
    BWT
    PRGBP
    WIC
    MAGE
    CIG0
    SOCADV
    OTHF               0.000       0.000      0.010       0.000       0.000      *

  Specific indirect 137
    BWT
    PRGBP
    BMI
    MEDUC
    CIG0
    SOCADV
    OTHF               0.000       0.000      0.010       0.000       0.000      *

  Specific indirect 138
    BWT
    PRGBP
    BMI
    MAGE
    CIG0
    SOCADV
    OTHF               0.000       0.000      0.010       0.000       0.000      *

  Specific indirect 139
    BWT
    PRGDM
    PAYER
    FEDUC
    FAGE
    SOCADV
    OTHF               0.000       0.000      0.161       0.000       0.000

  Specific indirect 140
    BWT
    PRGDM
    WIC
    MEDUC
    CIG0
    SOCADV
    OTHF               0.000       0.000      0.172       0.000       0.000

  Specific indirect 141
    BWT
    PRGDM
    WIC
    MAGE
    CIG0
    SOCADV
    OTHF               0.000       0.000      0.172       0.000       0.000

  Specific indirect 142
    BWT
    PRGDM
    BMI
    MEDUC
    CIG0
    SOCADV
    OTHF               0.000       0.000      0.010       0.000       0.000      *

  Specific indirect 143
    BWT
    PRGDM
    BMI
    MAGE
    CIG0
    SOCADV
    OTHF               0.000       0.000      0.010       0.000       0.000      *

  Specific indirect 144
    BWT
    PRECAREM
    PAYER
    FEDUC
    FAGE
    SOCADV
    OTHF               0.000       0.000      0.120       0.000       0.000

  Specific indirect 145
    BWT
    PRECAREM
    WIC
    MEDUC
    CIG0
    SOCADV
    OTHF               0.000       0.000      0.111       0.000       0.000

  Specific indirect 146
    BWT
    PRECAREM
    WIC
    MAGE
    CIG0
    SOCADV
    OTHF               0.000       0.000      0.111       0.000       0.000

  Specific indirect 147
    BWT
    PRECAREM
    BMI
    MEDUC
    CIG0
    SOCADV
    OTHF               0.000       0.000      0.111       0.000       0.000

  Specific indirect 148
    BWT
    PRECAREM
    BMI
    MAGE
    CIG0
    SOCADV
    OTHF               0.000       0.000      0.111       0.000       0.000

  Direct
    BWT
    OTHF              -0.122       0.003      0.000      -0.127      -0.116      *


Effects from SOCADV to BWT

    Total              0.026       0.001      0.000       0.024       0.028      *
    Total indirect    -0.003       0.004      0.204      -0.010       0.004

  Specific indirect 1
    BWT
    PAYER
    SOCADV             0.000       0.001      0.467      -0.003       0.003

  Specific indirect 2
    BWT
    MEDUC
    SOCADV            -0.010       0.002      0.000      -0.013      -0.007      *

  Specific indirect 3
    BWT
    CIG0
    SOCADV             0.016       0.001      0.000       0.015       0.017      *

  Specific indirect 4
    BWT
    WIC
    SOCADV            -0.004       0.001      0.002      -0.006      -0.001      *

  Specific indirect 5
    BWT
    PRGBP
    SOCADV             0.013       0.001      0.000       0.011       0.016      *

  Specific indirect 6
    BWT
    PRGDM
    SOCADV             0.000       0.000      0.023       0.000       0.000

  Specific indirect 7
    BWT
    FAGE
    SOCADV            -0.004       0.000      0.000      -0.004      -0.003      *

  Specific indirect 8
    BWT
    MAGE
    SOCADV            -0.011       0.001      0.000      -0.012      -0.009      *

  Specific indirect 9
    BWT
    MHT
    SOCADV             0.015       0.000      0.000       0.014       0.015      *

  Specific indirect 10
    BWT
    BMI
    SOCADV            -0.036       0.001      0.000      -0.038      -0.034      *

  Specific indirect 11
    BWT
    PRECAREM
    SOCADV             0.000       0.000      0.120       0.000       0.000

  Specific indirect 12
    BWT
    PAYER
    FEDUC
    SOCADV             0.000       0.000      0.467       0.000       0.000

  Specific indirect 13
    BWT
    PAYER
    FAGE
    SOCADV             0.000       0.000      0.490       0.000       0.000

  Specific indirect 14
    BWT
    MEDUC
    CIG0
    SOCADV             0.000       0.000      0.000       0.000       0.000      *

  Specific indirect 15
    BWT
    WIC
    MEDUC
    SOCADV             0.000       0.000      0.002       0.000       0.000      *

  Specific indirect 16
    BWT
    WIC
    MAGE
    SOCADV             0.000       0.000      0.002       0.000       0.000      *

  Specific indirect 17
    BWT
    PRGBP
    PAYER
    SOCADV            -0.003       0.000      0.000      -0.004      -0.002      *

  Specific indirect 18
    BWT
    PRGBP
    MEDUC
    SOCADV            -0.003       0.001      0.000      -0.004      -0.002      *

  Specific indirect 19
    BWT
    PRGBP
    CIG0
    SOCADV             0.000       0.000      0.048       0.000       0.001

  Specific indirect 20
    BWT
    PRGBP
    WIC
    SOCADV            -0.002       0.000      0.000      -0.003      -0.001      *

  Specific indirect 21
    BWT
    PRGBP
    FAGE
    SOCADV             0.001       0.000      0.000       0.001       0.001      *

  Specific indirect 22
    BWT
    PRGBP
    MAGE
    SOCADV            -0.003       0.000      0.000      -0.003      -0.002      *

  Specific indirect 23
    BWT
    PRGBP
    MHT
    SOCADV             0.000       0.000      0.000       0.000       0.000      *

  Specific indirect 24
    BWT
    PRGBP
    BMI
    SOCADV             0.008       0.000      0.000       0.008       0.008      *

  Specific indirect 25
    BWT
    PRGDM
    PAYER
    SOCADV             0.000       0.000      0.146       0.000       0.000

  Specific indirect 26
    BWT
    PRGDM
    MEDUC
    SOCADV             0.000       0.000      0.446       0.000       0.000

  Specific indirect 27
    BWT
    PRGDM
    CIG0
    SOCADV             0.000       0.000      0.000       0.000       0.000      *

  Specific indirect 28
    BWT
    PRGDM
    WIC
    SOCADV             0.000       0.000      0.166       0.000       0.000

  Specific indirect 29
    BWT
    PRGDM
    FAGE
    SOCADV             0.000       0.000      0.000       0.000       0.000      *

  Specific indirect 30
    BWT
    PRGDM
    MAGE
    SOCADV            -0.001       0.000      0.000      -0.001       0.000      *

  Specific indirect 31
    BWT
    PRGDM
    MHT
    SOCADV             0.000       0.000      0.000       0.000       0.000      *

  Specific indirect 32
    BWT
    PRGDM
    BMI
    SOCADV             0.001       0.000      0.000       0.000       0.001      *

  Specific indirect 33
    BWT
    MAGE
    CIG0
    SOCADV             0.000       0.000      0.000       0.000       0.000      *

  Specific indirect 34
    BWT
    BMI
    MEDUC
    SOCADV             0.012       0.001      0.000       0.011       0.013      *

  Specific indirect 35
    BWT
    BMI
    CIG0
    SOCADV             0.001       0.000      0.000       0.000       0.001      *

  Specific indirect 36
    BWT
    BMI
    MAGE
    SOCADV             0.011       0.000      0.000       0.010       0.011      *

  Specific indirect 37
    BWT
    PRECAREM
    PAYER
    SOCADV             0.000       0.000      0.103       0.000       0.000

  Specific indirect 38
    BWT
    PRECAREM
    MEDUC
    SOCADV             0.000       0.000      0.103       0.000       0.000

  Specific indirect 39
    BWT
    PRECAREM
    CIG0
    SOCADV             0.000       0.000      0.103       0.000       0.000

  Specific indirect 40
    BWT
    PRECAREM
    WIC
    SOCADV             0.000       0.000      0.103       0.000       0.000

  Specific indirect 41
    BWT
    PRECAREM
    MAGE
    SOCADV             0.000       0.000      0.103       0.000       0.000

  Specific indirect 42
    BWT
    PRECAREM
    BMI
    SOCADV             0.000       0.000      0.103       0.000       0.000

  Specific indirect 43
    BWT
    PAYER
    FEDUC
    FAGE
    SOCADV             0.000       0.000      0.467       0.000       0.000

  Specific indirect 44
    BWT
    WIC
    MEDUC
    CIG0
    SOCADV             0.000       0.000      0.002       0.000       0.000      *

  Specific indirect 45
    BWT
    WIC
    MAGE
    CIG0
    SOCADV             0.000       0.000      0.002       0.000       0.000      *

  Specific indirect 46
    BWT
    PRGBP
    PAYER
    FEDUC
    SOCADV             0.000       0.000      0.000       0.000       0.000      *

  Specific indirect 47
    BWT
    PRGBP
    PAYER
    FAGE
    SOCADV             0.000       0.000      0.208       0.000       0.000

  Specific indirect 48
    BWT
    PRGBP
    MEDUC
    CIG0
    SOCADV             0.000       0.000      0.000       0.000       0.000      *

  Specific indirect 49
    BWT
    PRGBP
    WIC
    MEDUC
    SOCADV             0.000       0.000      0.000       0.000       0.000      *

  Specific indirect 50
    BWT
    PRGBP
    WIC
    MAGE
    SOCADV             0.000       0.000      0.000       0.000       0.000      *

  Specific indirect 51
    BWT
    PRGBP
    MAGE
    CIG0
    SOCADV             0.000       0.000      0.000       0.000       0.000      *

  Specific indirect 52
    BWT
    PRGBP
    BMI
    MEDUC
    SOCADV            -0.003       0.000      0.000      -0.003      -0.002      *

  Specific indirect 53
    BWT
    PRGBP
    BMI
    CIG0
    SOCADV             0.000       0.000      0.000       0.000       0.000      *

  Specific indirect 54
    BWT
    PRGBP
    BMI
    MAGE
    SOCADV            -0.002       0.000      0.000      -0.002      -0.002      *

  Specific indirect 55
    BWT
    PRGDM
    PAYER
    FEDUC
    SOCADV             0.000       0.000      0.146       0.000       0.000

  Specific indirect 56
    BWT
    PRGDM
    PAYER
    FAGE
    SOCADV             0.000       0.000      0.302       0.000       0.000

  Specific indirect 57
    BWT
    PRGDM
    MEDUC
    CIG0
    SOCADV             0.000       0.000      0.446       0.000       0.000

  Specific indirect 58
    BWT
    PRGDM
    WIC
    MEDUC
    SOCADV             0.000       0.000      0.166       0.000       0.000

  Specific indirect 59
    BWT
    PRGDM
    WIC
    MAGE
    SOCADV             0.000       0.000      0.166       0.000       0.000

  Specific indirect 60
    BWT
    PRGDM
    MAGE
    CIG0
    SOCADV             0.000       0.000      0.000       0.000       0.000      *

  Specific indirect 61
    BWT
    PRGDM
    BMI
    MEDUC
    SOCADV             0.000       0.000      0.000       0.000       0.000      *

  Specific indirect 62
    BWT
    PRGDM
    BMI
    CIG0
    SOCADV             0.000       0.000      0.000       0.000       0.000      *

  Specific indirect 63
    BWT
    PRGDM
    BMI
    MAGE
    SOCADV             0.000       0.000      0.000       0.000       0.000      *

  Specific indirect 64
    BWT
    BMI
    MEDUC
    CIG0
    SOCADV             0.000       0.000      0.000       0.000       0.000      *

  Specific indirect 65
    BWT
    BMI
    MAGE
    CIG0
    SOCADV             0.000       0.000      0.000       0.000       0.000      *

  Specific indirect 66
    BWT
    PRECAREM
    PAYER
    FEDUC
    SOCADV             0.000       0.000      0.103       0.000       0.000

  Specific indirect 67
    BWT
    PRECAREM
    PAYER
    FAGE
    SOCADV             0.000       0.000      0.266       0.000       0.000

  Specific indirect 68
    BWT
    PRECAREM
    MEDUC
    CIG0
    SOCADV             0.000       0.000      0.103       0.000       0.000

  Specific indirect 69
    BWT
    PRECAREM
    WIC
    MEDUC
    SOCADV             0.000       0.000      0.103       0.000       0.000

  Specific indirect 70
    BWT
    PRECAREM
    WIC
    MAGE
    SOCADV             0.000       0.000      0.103       0.000       0.000

  Specific indirect 71
    BWT
    PRECAREM
    MAGE
    CIG0
    SOCADV             0.000       0.000      0.103       0.000       0.000

  Specific indirect 72
    BWT
    PRECAREM
    BMI
    MEDUC
    SOCADV             0.000       0.000      0.103       0.000       0.000

  Specific indirect 73
    BWT
    PRECAREM
    BMI
    CIG0
    SOCADV             0.000       0.000      0.103       0.000       0.000

  Specific indirect 74
    BWT
    PRECAREM
    BMI
    MAGE
    SOCADV             0.000       0.000      0.103       0.000       0.000

  Specific indirect 75
    BWT
    PRGBP
    PAYER
    FEDUC
    FAGE
    SOCADV             0.000       0.000      0.012       0.000       0.000      *

  Specific indirect 76
    BWT
    PRGBP
    WIC
    MEDUC
    CIG0
    SOCADV             0.000       0.000      0.000       0.000       0.000      *

  Specific indirect 77
    BWT
    PRGBP
    WIC
    MAGE
    CIG0
    SOCADV             0.000       0.000      0.000       0.000       0.000      *

  Specific indirect 78
    BWT
    PRGBP
    BMI
    MEDUC
    CIG0
    SOCADV             0.000       0.000      0.000       0.000       0.000      *

  Specific indirect 79
    BWT
    PRGBP
    BMI
    MAGE
    CIG0
    SOCADV             0.000       0.000      0.000       0.000       0.000      *

  Specific indirect 80
    BWT
    PRGDM
    PAYER
    FEDUC
    FAGE
    SOCADV             0.000       0.000      0.155       0.000       0.000

  Specific indirect 81
    BWT
    PRGDM
    WIC
    MEDUC
    CIG0
    SOCADV             0.000       0.000      0.166       0.000       0.000

  Specific indirect 82
    BWT
    PRGDM
    WIC
    MAGE
    CIG0
    SOCADV             0.000       0.000      0.166       0.000       0.000

  Specific indirect 83
    BWT
    PRGDM
    BMI
    MEDUC
    CIG0
    SOCADV             0.000       0.000      0.000       0.000       0.000      *

  Specific indirect 84
    BWT
    PRGDM
    BMI
    MAGE
    CIG0
    SOCADV             0.000       0.000      0.000       0.000       0.000      *

  Specific indirect 85
    BWT
    PRECAREM
    PAYER
    FEDUC
    FAGE
    SOCADV             0.000       0.000      0.113       0.000       0.000

  Specific indirect 86
    BWT
    PRECAREM
    WIC
    MEDUC
    CIG0
    SOCADV             0.000       0.000      0.103       0.000       0.000

  Specific indirect 87
    BWT
    PRECAREM
    WIC
    MAGE
    CIG0
    SOCADV             0.000       0.000      0.103       0.000       0.000

  Specific indirect 88
    BWT
    PRECAREM
    BMI
    MEDUC
    CIG0
    SOCADV             0.000       0.000      0.103       0.000       0.000

  Specific indirect 89
    BWT
    PRECAREM
    BMI
    MAGE
    CIG0
    SOCADV             0.000       0.000      0.103       0.000       0.000

  Direct
    BWT
    SOCADV             0.029       0.004      0.000       0.021       0.037      *


Effects from CIG0 to BWT

    Total             -0.030       0.001      0.000      -0.032      -0.028      *
    Total indirect    -0.002       0.000      0.000      -0.002      -0.001      *

  Specific indirect 1
    BWT
    MEDUC
    CIG0               0.001       0.000      0.000       0.000       0.001      *

  Specific indirect 2
    BWT
    PRGBP
    CIG0              -0.001       0.000      0.048      -0.001       0.000

  Specific indirect 3
    BWT
    PRGDM
    CIG0               0.000       0.000      0.000       0.000       0.000      *

  Specific indirect 4
    BWT
    MAGE
    CIG0               0.000       0.000      0.000       0.000       0.000      *

  Specific indirect 5
    BWT
    BMI
    CIG0              -0.001       0.000      0.000      -0.001      -0.001      *

  Specific indirect 6
    BWT
    PRECAREM
    CIG0               0.000       0.000      0.103       0.000       0.000

  Specific indirect 7
    BWT
    WIC
    MEDUC
    CIG0               0.000       0.000      0.002       0.000       0.000      *

  Specific indirect 8
    BWT
    WIC
    MAGE
    CIG0               0.000       0.000      0.002       0.000       0.000      *

  Specific indirect 9
    BWT
    PRGBP
    MEDUC
    CIG0               0.000       0.000      0.000       0.000       0.000      *

  Specific indirect 10
    BWT
    PRGBP
    MAGE
    CIG0               0.000       0.000      0.000       0.000       0.000      *

  Specific indirect 11
    BWT
    PRGBP
    BMI
    CIG0               0.000       0.000      0.000       0.000       0.000      *

  Specific indirect 12
    BWT
    PRGDM
    MEDUC
    CIG0               0.000       0.000      0.446       0.000       0.000

  Specific indirect 13
    BWT
    PRGDM
    MAGE
    CIG0               0.000       0.000      0.000       0.000       0.000      *

  Specific indirect 14
    BWT
    PRGDM
    BMI
    CIG0               0.000       0.000      0.000       0.000       0.000      *

  Specific indirect 15
    BWT
    BMI
    MEDUC
    CIG0              -0.001       0.000      0.000      -0.001      -0.001      *

  Specific indirect 16
    BWT
    BMI
    MAGE
    CIG0               0.000       0.000      0.000       0.000       0.000      *

  Specific indirect 17
    BWT
    PRECAREM
    MEDUC
    CIG0               0.000       0.000      0.103       0.000       0.000

  Specific indirect 18
    BWT
    PRECAREM
    MAGE
    CIG0               0.000       0.000      0.103       0.000       0.000

  Specific indirect 19
    BWT
    PRECAREM
    BMI
    CIG0               0.000       0.000      0.103       0.000       0.000

  Specific indirect 20
    BWT
    PRGBP
    WIC
    MEDUC
    CIG0               0.000       0.000      0.000       0.000       0.000      *

  Specific indirect 21
    BWT
    PRGBP
    WIC
    MAGE
    CIG0               0.000       0.000      0.000       0.000       0.000      *

  Specific indirect 22
    BWT
    PRGBP
    BMI
    MEDUC
    CIG0               0.000       0.000      0.000       0.000       0.000      *

  Specific indirect 23
    BWT
    PRGBP
    BMI
    MAGE
    CIG0               0.000       0.000      0.000       0.000       0.000      *

  Specific indirect 24
    BWT
    PRGDM
    WIC
    MEDUC
    CIG0               0.000       0.000      0.166       0.000       0.000

  Specific indirect 25
    BWT
    PRGDM
    WIC
    MAGE
    CIG0               0.000       0.000      0.166       0.000       0.000

  Specific indirect 26
    BWT
    PRGDM
    BMI
    MEDUC
    CIG0               0.000       0.000      0.000       0.000       0.000      *

  Specific indirect 27
    BWT
    PRGDM
    BMI
    MAGE
    CIG0               0.000       0.000      0.000       0.000       0.000      *

  Specific indirect 28
    BWT
    PRECAREM
    WIC
    MEDUC
    CIG0               0.000       0.000      0.103       0.000       0.000

  Specific indirect 29
    BWT
    PRECAREM
    WIC
    MAGE
    CIG0               0.000       0.000      0.103       0.000       0.000

  Specific indirect 30
    BWT
    PRECAREM
    BMI
    MEDUC
    CIG0               0.000       0.000      0.103       0.000       0.000

  Specific indirect 31
    BWT
    PRECAREM
    BMI
    MAGE
    CIG0               0.000       0.000      0.103       0.000       0.000

  Direct
    BWT
    CIG0              -0.028       0.001      0.000      -0.031      -0.026      *


Effects from MAGE to BWT

    Total             -0.008       0.001      0.000      -0.010      -0.006      *
    Total indirect     0.007       0.000      0.000       0.006       0.007      *

  Specific indirect 1
    BWT
    WIC
    MAGE               0.000       0.000      0.002       0.000       0.000      *

  Specific indirect 2
    BWT
    PRGBP
    MAGE              -0.004       0.000      0.000      -0.004      -0.003      *

  Specific indirect 3
    BWT
    PRGDM
    MAGE              -0.001       0.000      0.000      -0.001      -0.001      *

  Specific indirect 4
    BWT
    BMI
    MAGE               0.015       0.000      0.000       0.015       0.016      *

  Specific indirect 5
    BWT
    PRECAREM
    MAGE               0.000       0.000      0.103       0.000       0.000

  Specific indirect 6
    BWT
    PRGBP
    WIC
    MAGE               0.000       0.000      0.000       0.000       0.000      *

  Specific indirect 7
    BWT
    PRGBP
    BMI
    MAGE              -0.003       0.000      0.000      -0.004      -0.003      *

  Specific indirect 8
    BWT
    PRGDM
    WIC
    MAGE               0.000       0.000      0.166       0.000       0.000

  Specific indirect 9
    BWT
    PRGDM
    BMI
    MAGE               0.000       0.000      0.000       0.000       0.000      *

  Specific indirect 10
    BWT
    PRECAREM
    WIC
    MAGE               0.000       0.000      0.103       0.000       0.000

  Specific indirect 11
    BWT
    PRECAREM
    BMI
    MAGE               0.000       0.000      0.103       0.000       0.000

  Direct
    BWT
    MAGE              -0.015       0.001      0.000      -0.017      -0.013      *


Effects from FAGE to BWT

    Total             -0.004       0.001      0.000      -0.005      -0.003      *
    Total indirect     0.001       0.000      0.000       0.001       0.002      *

  Specific indirect 1
    BWT
    PAYER
    FAGE               0.000       0.000      0.490       0.000       0.000

  Specific indirect 2
    BWT
    PRGBP
    FAGE               0.002       0.000      0.000       0.001       0.002      *

  Specific indirect 3
    BWT
    PRGDM
    FAGE               0.000       0.000      0.000       0.000       0.000      *

  Specific indirect 4
    BWT
    PAYER
    FEDUC
    FAGE               0.000       0.000      0.467       0.000       0.000

  Specific indirect 5
    BWT
    PRGBP
    PAYER
    FAGE               0.000       0.000      0.208       0.000       0.000

  Specific indirect 6
    BWT
    PRGDM
    PAYER
    FAGE               0.000       0.000      0.302       0.000       0.000

  Specific indirect 7
    BWT
    PRECAREM
    PAYER
    FAGE               0.000       0.000      0.266       0.000       0.000

  Specific indirect 8
    BWT
    PRGBP
    PAYER
    FEDUC
    FAGE               0.000       0.000      0.012       0.000       0.000      *

  Specific indirect 9
    BWT
    PRGDM
    PAYER
    FEDUC
    FAGE               0.000       0.000      0.155       0.000       0.000

  Specific indirect 10
    BWT
    PRECAREM
    PAYER
    FEDUC
    FAGE               0.000       0.000      0.113       0.000       0.000

  Direct
    BWT
    FAGE              -0.005       0.001      0.000      -0.007      -0.004      *


Effects from MEDUC to BWT

    Total             -0.003       0.001      0.009      -0.005       0.000      *
    Total indirect     0.005       0.000      0.000       0.004       0.006      *

  Specific indirect 1
    BWT
    WIC
    MEDUC              0.000       0.000      0.002       0.000       0.000      *

  Specific indirect 2
    BWT
    PRGBP
    MEDUC             -0.002       0.000      0.000      -0.003      -0.001      *

  Specific indirect 3
    BWT
    PRGDM
    MEDUC              0.000       0.000      0.446       0.000       0.000

  Specific indirect 4
    BWT
    BMI
    MEDUC              0.009       0.000      0.000       0.008       0.010      *

  Specific indirect 5
    BWT
    PRECAREM
    MEDUC              0.000       0.000      0.103       0.000       0.000

  Specific indirect 6
    BWT
    PRGBP
    WIC
    MEDUC              0.000       0.000      0.000       0.000       0.000      *

  Specific indirect 7
    BWT
    PRGBP
    BMI
    MEDUC             -0.002       0.000      0.000      -0.002      -0.002      *

  Specific indirect 8
    BWT
    PRGDM
    WIC
    MEDUC              0.000       0.000      0.166       0.000       0.000

  Specific indirect 9
    BWT
    PRGDM
    BMI
    MEDUC              0.000       0.000      0.000       0.000       0.000      *

  Specific indirect 10
    BWT
    PRECAREM
    WIC
    MEDUC              0.000       0.000      0.103       0.000       0.000

  Specific indirect 11
    BWT
    PRECAREM
    BMI
    MEDUC              0.000       0.000      0.103       0.000       0.000

  Direct
    BWT
    MEDUC             -0.007       0.001      0.000      -0.010      -0.005      *


Effects from FEDUC to BWT

    Total              0.000       0.000      0.026       0.000       0.000
    Total indirect     0.000       0.000      0.026       0.000       0.000

  Specific indirect 1
    BWT
    PAYER
    FEDUC              0.000       0.000      0.467       0.000       0.000

  Specific indirect 2
    BWT
    PRGBP
    PAYER
    FEDUC              0.000       0.000      0.000       0.000       0.000      *

  Specific indirect 3
    BWT
    PRGDM
    PAYER
    FEDUC              0.000       0.000      0.146       0.000       0.000

  Specific indirect 4
    BWT
    PRECAREM
    PAYER
    FEDUC              0.000       0.000      0.103       0.000       0.000


Effects from MHT to BWT

    Total              0.127       0.001      0.000       0.126       0.129      *
    Total indirect    -0.002       0.000      0.000      -0.002      -0.001      *

  Specific indirect 1
    BWT
    PRGBP
    MHT               -0.002       0.000      0.000      -0.003      -0.002      *

  Specific indirect 2
    BWT
    PRGDM
    MHT                0.001       0.000      0.000       0.000       0.001      *

  Direct
    BWT
    MHT                0.129       0.001      0.000       0.127       0.131      *


Effects from BMI to BWT

    Total              0.055       0.001      0.000       0.053       0.056      *
    Total indirect    -0.017       0.000      0.000      -0.017      -0.016      *

  Specific indirect 1
    BWT
    PRGBP
    BMI               -0.016       0.000      0.000      -0.016      -0.015      *

  Specific indirect 2
    BWT
    PRGDM
    BMI               -0.001       0.000      0.000      -0.002      -0.001      *

  Specific indirect 3
    BWT
    PRECAREM
    BMI                0.000       0.000      0.103       0.000       0.000

  Direct
    BWT
    BMI                0.071       0.001      0.000       0.070       0.073      *


Effects from PAYER to BWT

    Total             -0.002       0.001      0.026      -0.005       0.000      *
    Total indirect    -0.002       0.000      0.000      -0.003      -0.002      *

  Specific indirect 1
    BWT
    PRGBP
    PAYER             -0.002       0.000      0.000      -0.003      -0.002      *

  Specific indirect 2
    BWT
    PRGDM
    PAYER              0.000       0.000      0.146       0.000       0.000

  Specific indirect 3
    BWT
    PRECAREM
    PAYER              0.000       0.000      0.103       0.000       0.000

  Direct
    BWT
    PAYER              0.000       0.001      0.467      -0.002       0.003


Effects from WIC to BWT

    Total              0.006       0.001      0.000       0.004       0.008      *
    Total indirect     0.002       0.000      0.000       0.002       0.003      *

  Specific indirect 1
    BWT
    PRGBP
    WIC                0.002       0.000      0.000       0.002       0.003      *

  Specific indirect 2
    BWT
    PRGDM
    WIC                0.000       0.000      0.166       0.000       0.000

  Specific indirect 3
    BWT
    PRECAREM
    WIC                0.000       0.000      0.103       0.000       0.000

  Direct
    BWT
    WIC                0.004       0.001      0.002       0.001       0.006      *


Effects from PRECAREM to BWT

    Total             -0.001       0.000      0.103      -0.001       0.000
    Total indirect     0.000       0.000      0.000       0.000       0.000

  Direct
    BWT
    PRECAREM          -0.001       0.000      0.103      -0.001       0.000


Effects from AFRAMM to OBGEST

    Total             -0.092       0.008      0.000      -0.107      -0.076      *
    Total indirect    -0.005       0.006      0.183      -0.017       0.006

  Specific indirect 1
    OBGEST
    PAYER
    AFRAMM             0.005       0.001      0.000       0.003       0.008      *

  Specific indirect 2
    OBGEST
    MEDUC
    AFRAMM            -0.001       0.000      0.000      -0.001       0.000      *

  Specific indirect 3
    OBGEST
    CIG0
    AFRAMM             0.001       0.003      0.315      -0.004       0.006

  Specific indirect 4
    OBGEST
    WIC
    AFRAMM             0.004       0.001      0.003       0.001       0.006      *

  Specific indirect 5
    OBGEST
    PRGBP
    AFRAMM            -0.022       0.005      0.000      -0.031      -0.013      *

  Specific indirect 6
    OBGEST
    PRGDM
    AFRAMM             0.002       0.003      0.280      -0.004       0.007

  Specific indirect 7
    OBGEST
    MAGE
    AFRAMM             0.000       0.000      0.349       0.000       0.000

  Specific indirect 8
    OBGEST
    MHT
    AFRAMM             0.000       0.000      0.448       0.000       0.000

  Specific indirect 9
    OBGEST
    BMI
    AFRAMM             0.003       0.001      0.000       0.002       0.004      *

  Specific indirect 10
    OBGEST
    PRECAREM
    AFRAMM             0.007       0.000      0.000       0.006       0.008      *

  Specific indirect 11
    OBGEST
    SOCADV
    AFRAMM            -0.023       0.003      0.000      -0.028      -0.017      *

  Specific indirect 12
    OBGEST
    PAYER
    SOCADV
    AFRAMM             0.004       0.001      0.000       0.002       0.005      *

  Specific indirect 13
    OBGEST
    MEDUC
    CIG0
    AFRAMM            -0.001       0.000      0.000      -0.001       0.000      *

  Specific indirect 14
    OBGEST
    MEDUC
    SOCADV
    AFRAMM             0.004       0.001      0.000       0.002       0.006      *

  Specific indirect 15
    OBGEST
    CIG0
    SOCADV
    AFRAMM             0.000       0.000      0.315      -0.001       0.001

  Specific indirect 16
    OBGEST
    WIC
    MEDUC
    AFRAMM             0.000       0.000      0.003       0.000       0.000      *

  Specific indirect 17
    OBGEST
    WIC
    MAGE
    AFRAMM             0.000       0.000      0.328       0.000       0.000

  Specific indirect 18
    OBGEST
    WIC
    SOCADV
    AFRAMM             0.002       0.001      0.003       0.001       0.004      *

  Specific indirect 19
    OBGEST
    PRGBP
    PAYER
    AFRAMM             0.004       0.001      0.000       0.003       0.005      *

  Specific indirect 20
    OBGEST
    PRGBP
    MEDUC
    AFRAMM             0.000       0.000      0.000      -0.001       0.000      *

  Specific indirect 21
    OBGEST
    PRGBP
    CIG0
    AFRAMM             0.002       0.001      0.048       0.000       0.005

  Specific indirect 22
    OBGEST
    PRGBP
    WIC
    AFRAMM             0.004       0.001      0.000       0.003       0.005      *

  Specific indirect 23
    OBGEST
    PRGBP
    MAGE
    AFRAMM             0.000       0.000      0.327       0.000       0.000

  Specific indirect 24
    OBGEST
    PRGBP
    MHT
    AFRAMM             0.000       0.000      0.448       0.000       0.000

  Specific indirect 25
    OBGEST
    PRGBP
    BMI
    AFRAMM            -0.002       0.000      0.000      -0.003      -0.001      *

  Specific indirect 26
    OBGEST
    PRGBP
    SOCADV
    AFRAMM            -0.014       0.001      0.000      -0.017      -0.011      *

  Specific indirect 27
    OBGEST
    PRGDM
    PAYER
    AFRAMM             0.000       0.000      0.146       0.000       0.001

  Specific indirect 28
    OBGEST
    PRGDM
    MEDUC
    AFRAMM             0.000       0.000      0.446       0.000       0.000

  Specific indirect 29
    OBGEST
    PRGDM
    CIG0
    AFRAMM             0.006       0.001      0.000       0.004       0.007      *

  Specific indirect 30
    OBGEST
    PRGDM
    WIC
    AFRAMM             0.000       0.000      0.166      -0.001       0.000

  Specific indirect 31
    OBGEST
    PRGDM
    MAGE
    AFRAMM             0.000       0.000      0.327       0.000       0.000

  Specific indirect 32
    OBGEST
    PRGDM
    MHT
    AFRAMM             0.000       0.000      0.448       0.000       0.000

  Specific indirect 33
    OBGEST
    PRGDM
    BMI
    AFRAMM            -0.001       0.000      0.000      -0.001      -0.001      *

  Specific indirect 34
    OBGEST
    PRGDM
    SOCADV
    AFRAMM            -0.001       0.001      0.023      -0.003       0.000      *

  Specific indirect 35
    OBGEST
    FAGE
    SOCADV
    AFRAMM             0.000       0.000      0.354       0.000       0.001

  Specific indirect 36
    OBGEST
    MAGE
    CIG0
    AFRAMM             0.000       0.000      0.074       0.000       0.000

  Specific indirect 37
    OBGEST
    MAGE
    SOCADV
    AFRAMM            -0.001       0.001      0.074      -0.002       0.000

  Specific indirect 38
    OBGEST
    MHT
    SOCADV
    AFRAMM            -0.002       0.000      0.000      -0.002      -0.001      *

  Specific indirect 39
    OBGEST
    BMI
    MEDUC
    AFRAMM             0.000       0.000      0.000       0.000       0.001      *

  Specific indirect 40
    OBGEST
    BMI
    CIG0
    AFRAMM             0.001       0.000      0.000       0.001       0.001      *

  Specific indirect 41
    OBGEST
    BMI
    MAGE
    AFRAMM             0.000       0.000      0.327       0.000       0.000

  Specific indirect 42
    OBGEST
    BMI
    SOCADV
    AFRAMM             0.011       0.001      0.000       0.010       0.012      *

  Specific indirect 43
    OBGEST
    PRECAREM
    PAYER
    AFRAMM             0.002       0.000      0.000       0.002       0.002      *

  Specific indirect 44
    OBGEST
    PRECAREM
    MEDUC
    AFRAMM             0.000       0.000      0.000       0.000       0.000      *

  Specific indirect 45
    OBGEST
    PRECAREM
    CIG0
    AFRAMM            -0.001       0.000      0.000      -0.001      -0.001      *

  Specific indirect 46
    OBGEST
    PRECAREM
    WIC
    AFRAMM            -0.001       0.000      0.000      -0.001      -0.001      *

  Specific indirect 47
    OBGEST
    PRECAREM
    MAGE
    AFRAMM             0.000       0.000      0.327       0.000       0.000

  Specific indirect 48
    OBGEST
    PRECAREM
    BMI
    AFRAMM             0.000       0.000      0.000       0.000       0.000      *

  Specific indirect 49
    OBGEST
    PRECAREM
    SOCADV
    AFRAMM             0.000       0.000      0.020       0.000       0.000      *

  Specific indirect 50
    OBGEST
    PAYER
    FEDUC
    SOCADV
    AFRAMM             0.000       0.000      0.000       0.000       0.000      *

  Specific indirect 51
    OBGEST
    PAYER
    FAGE
    SOCADV
    AFRAMM             0.000       0.000      0.208       0.000       0.000

  Specific indirect 52
    OBGEST
    MEDUC
    CIG0
    SOCADV
    AFRAMM             0.000       0.000      0.000       0.000       0.000      *

  Specific indirect 53
    OBGEST
    WIC
    MEDUC
    CIG0
    AFRAMM             0.000       0.000      0.003       0.000       0.000      *

  Specific indirect 54
    OBGEST
    WIC
    MEDUC
    SOCADV
    AFRAMM             0.000       0.000      0.003       0.000       0.000      *

  Specific indirect 55
    OBGEST
    WIC
    MAGE
    CIG0
    AFRAMM             0.000       0.000      0.003       0.000       0.000      *

  Specific indirect 56
    OBGEST
    WIC
    MAGE
    SOCADV
    AFRAMM             0.000       0.000      0.003       0.000       0.000      *

  Specific indirect 57
    OBGEST
    PRGBP
    PAYER
    SOCADV
    AFRAMM             0.003       0.000      0.000       0.002       0.004      *

  Specific indirect 58
    OBGEST
    PRGBP
    MEDUC
    CIG0
    AFRAMM            -0.001       0.000      0.000      -0.001       0.000      *

  Specific indirect 59
    OBGEST
    PRGBP
    MEDUC
    SOCADV
    AFRAMM             0.003       0.001      0.000       0.002       0.004      *

  Specific indirect 60
    OBGEST
    PRGBP
    CIG0
    SOCADV
    AFRAMM             0.000       0.000      0.048      -0.001       0.000

  Specific indirect 61
    OBGEST
    PRGBP
    WIC
    MEDUC
    AFRAMM             0.000       0.000      0.000       0.000       0.000      *

  Specific indirect 62
    OBGEST
    PRGBP
    WIC
    MAGE
    AFRAMM             0.000       0.000      0.327       0.000       0.000

  Specific indirect 63
    OBGEST
    PRGBP
    WIC
    SOCADV
    AFRAMM             0.002       0.000      0.000       0.001       0.003      *

  Specific indirect 64
    OBGEST
    PRGBP
    FAGE
    SOCADV
    AFRAMM            -0.001       0.000      0.000      -0.001      -0.001      *

  Specific indirect 65
    OBGEST
    PRGBP
    MAGE
    CIG0
    AFRAMM             0.000       0.000      0.000       0.000       0.000      *

  Specific indirect 66
    OBGEST
    PRGBP
    MAGE
    SOCADV
    AFRAMM             0.003       0.000      0.000       0.002       0.003      *

  Specific indirect 67
    OBGEST
    PRGBP
    MHT
    SOCADV
    AFRAMM             0.000       0.000      0.000       0.000       0.000      *

  Specific indirect 68
    OBGEST
    PRGBP
    BMI
    MEDUC
    AFRAMM             0.000       0.000      0.000      -0.001       0.000      *

  Specific indirect 69
    OBGEST
    PRGBP
    BMI
    CIG0
    AFRAMM            -0.001       0.000      0.000      -0.001       0.000      *

  Specific indirect 70
    OBGEST
    PRGBP
    BMI
    MAGE
    AFRAMM             0.000       0.000      0.327       0.000       0.000

  Specific indirect 71
    OBGEST
    PRGBP
    BMI
    SOCADV
    AFRAMM            -0.008       0.000      0.000      -0.009      -0.007      *

  Specific indirect 72
    OBGEST
    PRGDM
    PAYER
    SOCADV
    AFRAMM             0.000       0.000      0.146       0.000       0.001

  Specific indirect 73
    OBGEST
    PRGDM
    MEDUC
    CIG0
    AFRAMM             0.000       0.000      0.446       0.000       0.000

  Specific indirect 74
    OBGEST
    PRGDM
    MEDUC
    SOCADV
    AFRAMM             0.000       0.000      0.446      -0.001       0.001

  Specific indirect 75
    OBGEST
    PRGDM
    CIG0
    SOCADV
    AFRAMM            -0.001       0.000      0.000      -0.001      -0.001      *

  Specific indirect 76
    OBGEST
    PRGDM
    WIC
    MEDUC
    AFRAMM             0.000       0.000      0.166       0.000       0.000

  Specific indirect 77
    OBGEST
    PRGDM
    WIC
    MAGE
    AFRAMM             0.000       0.000      0.380       0.000       0.000

  Specific indirect 78
    OBGEST
    PRGDM
    WIC
    SOCADV
    AFRAMM             0.000       0.000      0.166      -0.001       0.000

  Specific indirect 79
    OBGEST
    PRGDM
    FAGE
    SOCADV
    AFRAMM             0.000       0.000      0.000       0.000       0.000      *

  Specific indirect 80
    OBGEST
    PRGDM
    MAGE
    CIG0
    AFRAMM             0.000       0.000      0.000       0.000       0.000      *

  Specific indirect 81
    OBGEST
    PRGDM
    MAGE
    SOCADV
    AFRAMM             0.005       0.000      0.000       0.004       0.005      *

  Specific indirect 82
    OBGEST
    PRGDM
    MHT
    SOCADV
    AFRAMM             0.000       0.000      0.000      -0.001       0.000      *

  Specific indirect 83
    OBGEST
    PRGDM
    BMI
    MEDUC
    AFRAMM             0.000       0.000      0.000       0.000       0.000      *

  Specific indirect 84
    OBGEST
    PRGDM
    BMI
    CIG0
    AFRAMM             0.000       0.000      0.000       0.000       0.000      *

  Specific indirect 85
    OBGEST
    PRGDM
    BMI
    MAGE
    AFRAMM             0.000       0.000      0.327       0.000       0.000

  Specific indirect 86
    OBGEST
    PRGDM
    BMI
    SOCADV
    AFRAMM            -0.004       0.000      0.000      -0.004      -0.003      *

  Specific indirect 87
    OBGEST
    MAGE
    CIG0
    SOCADV
    AFRAMM             0.000       0.000      0.074       0.000       0.000

  Specific indirect 88
    OBGEST
    BMI
    MEDUC
    CIG0
    AFRAMM             0.001       0.000      0.000       0.001       0.001      *

  Specific indirect 89
    OBGEST
    BMI
    MEDUC
    SOCADV
    AFRAMM            -0.004       0.000      0.000      -0.004      -0.003      *

  Specific indirect 90
    OBGEST
    BMI
    CIG0
    SOCADV
    AFRAMM             0.000       0.000      0.000       0.000       0.000      *

  Specific indirect 91
    OBGEST
    BMI
    MAGE
    CIG0
    AFRAMM             0.000       0.000      0.000       0.000       0.000      *

  Specific indirect 92
    OBGEST
    BMI
    MAGE
    SOCADV
    AFRAMM            -0.003       0.000      0.000      -0.004      -0.003      *

  Specific indirect 93
    OBGEST
    PRECAREM
    PAYER
    SOCADV
    AFRAMM             0.001       0.000      0.000       0.001       0.001      *

  Specific indirect 94
    OBGEST
    PRECAREM
    MEDUC
    CIG0
    AFRAMM             0.000       0.000      0.000       0.000       0.000      *

  Specific indirect 95
    OBGEST
    PRECAREM
    MEDUC
    SOCADV
    AFRAMM             0.001       0.000      0.000       0.000       0.001      *

  Specific indirect 96
    OBGEST
    PRECAREM
    CIG0
    SOCADV
    AFRAMM             0.000       0.000      0.000       0.000       0.000      *

  Specific indirect 97
    OBGEST
    PRECAREM
    WIC
    MEDUC
    AFRAMM             0.000       0.000      0.000       0.000       0.000      *

  Specific indirect 98
    OBGEST
    PRECAREM
    WIC
    MAGE
    AFRAMM             0.000       0.000      0.327       0.000       0.000

  Specific indirect 99
    OBGEST
    PRECAREM
    WIC
    SOCADV
    AFRAMM            -0.001       0.000      0.000      -0.001       0.000      *

  Specific indirect 100
    OBGEST
    PRECAREM
    MAGE
    CIG0
    AFRAMM             0.000       0.000      0.000       0.000       0.000      *

  Specific indirect 101
    OBGEST
    PRECAREM
    MAGE
    SOCADV
    AFRAMM             0.000       0.000      0.000       0.000       0.000      *

  Specific indirect 102
    OBGEST
    PRECAREM
    BMI
    MEDUC
    AFRAMM             0.000       0.000      0.000       0.000       0.000      *

  Specific indirect 103
    OBGEST
    PRECAREM
    BMI
    CIG0
    AFRAMM             0.000       0.000      0.000       0.000       0.000      *

  Specific indirect 104
    OBGEST
    PRECAREM
    BMI
    MAGE
    AFRAMM             0.000       0.000      0.327       0.000       0.000

  Specific indirect 105
    OBGEST
    PRECAREM
    BMI
    SOCADV
    AFRAMM             0.000       0.000      0.000       0.000       0.000      *

  Specific indirect 106
    OBGEST
    PAYER
    FEDUC
    FAGE
    SOCADV
    AFRAMM             0.000       0.000      0.012       0.000       0.000      *

  Specific indirect 107
    OBGEST
    WIC
    MEDUC
    CIG0
    SOCADV
    AFRAMM             0.000       0.000      0.003       0.000       0.000      *

  Specific indirect 108
    OBGEST
    WIC
    MAGE
    CIG0
    SOCADV
    AFRAMM             0.000       0.000      0.003       0.000       0.000      *

  Specific indirect 109
    OBGEST
    PRGBP
    PAYER
    FEDUC
    SOCADV
    AFRAMM             0.000       0.000      0.000       0.000       0.000      *

  Specific indirect 110
    OBGEST
    PRGBP
    PAYER
    FAGE
    SOCADV
    AFRAMM             0.000       0.000      0.208       0.000       0.000

  Specific indirect 111
    OBGEST
    PRGBP
    MEDUC
    CIG0
    SOCADV
    AFRAMM             0.000       0.000      0.000       0.000       0.000      *

  Specific indirect 112
    OBGEST
    PRGBP
    WIC
    MEDUC
    CIG0
    AFRAMM             0.000       0.000      0.000       0.000       0.000      *

  Specific indirect 113
    OBGEST
    PRGBP
    WIC
    MEDUC
    SOCADV
    AFRAMM             0.000       0.000      0.000       0.000       0.000      *

  Specific indirect 114
    OBGEST
    PRGBP
    WIC
    MAGE
    CIG0
    AFRAMM             0.000       0.000      0.000       0.000       0.000      *

  Specific indirect 115
    OBGEST
    PRGBP
    WIC
    MAGE
    SOCADV
    AFRAMM             0.000       0.000      0.000       0.000       0.000      *

  Specific indirect 116
    OBGEST
    PRGBP
    MAGE
    CIG0
    SOCADV
    AFRAMM             0.000       0.000      0.000       0.000       0.000      *

  Specific indirect 117
    OBGEST
    PRGBP
    BMI
    MEDUC
    CIG0
    AFRAMM            -0.001       0.000      0.000      -0.001       0.000      *

  Specific indirect 118
    OBGEST
    PRGBP
    BMI
    MEDUC
    SOCADV
    AFRAMM             0.003       0.000      0.000       0.002       0.003      *

  Specific indirect 119
    OBGEST
    PRGBP
    BMI
    CIG0
    SOCADV
    AFRAMM             0.000       0.000      0.000       0.000       0.000      *

  Specific indirect 120
    OBGEST
    PRGBP
    BMI
    MAGE
    CIG0
    AFRAMM             0.000       0.000      0.000       0.000       0.000      *

  Specific indirect 121
    OBGEST
    PRGBP
    BMI
    MAGE
    SOCADV
    AFRAMM             0.002       0.000      0.000       0.002       0.003      *

  Specific indirect 122
    OBGEST
    PRGDM
    PAYER
    FEDUC
    SOCADV
    AFRAMM             0.000       0.000      0.146       0.000       0.000

  Specific indirect 123
    OBGEST
    PRGDM
    PAYER
    FAGE
    SOCADV
    AFRAMM             0.000       0.000      0.302       0.000       0.000

  Specific indirect 124
    OBGEST
    PRGDM
    MEDUC
    CIG0
    SOCADV
    AFRAMM             0.000       0.000      0.446       0.000       0.000

  Specific indirect 125
    OBGEST
    PRGDM
    WIC
    MEDUC
    CIG0
    AFRAMM             0.000       0.000      0.166       0.000       0.000

  Specific indirect 126
    OBGEST
    PRGDM
    WIC
    MEDUC
    SOCADV
    AFRAMM             0.000       0.000      0.166       0.000       0.000

  Specific indirect 127
    OBGEST
    PRGDM
    WIC
    MAGE
    CIG0
    AFRAMM             0.000       0.000      0.166       0.000       0.000

  Specific indirect 128
    OBGEST
    PRGDM
    WIC
    MAGE
    SOCADV
    AFRAMM             0.000       0.000      0.166       0.000       0.000

  Specific indirect 129
    OBGEST
    PRGDM
    MAGE
    CIG0
    SOCADV
    AFRAMM             0.000       0.000      0.000       0.000       0.000      *

  Specific indirect 130
    OBGEST
    PRGDM
    BMI
    MEDUC
    CIG0
    AFRAMM             0.000       0.000      0.000       0.000       0.000      *

  Specific indirect 131
    OBGEST
    PRGDM
    BMI
    MEDUC
    SOCADV
    AFRAMM             0.001       0.000      0.000       0.001       0.001      *

  Specific indirect 132
    OBGEST
    PRGDM
    BMI
    CIG0
    SOCADV
    AFRAMM             0.000       0.000      0.000       0.000       0.000      *

  Specific indirect 133
    OBGEST
    PRGDM
    BMI
    MAGE
    CIG0
    AFRAMM             0.000       0.000      0.000       0.000       0.000      *

  Specific indirect 134
    OBGEST
    PRGDM
    BMI
    MAGE
    SOCADV
    AFRAMM             0.001       0.000      0.000       0.001       0.001      *

  Specific indirect 135
    OBGEST
    BMI
    MEDUC
    CIG0
    SOCADV
    AFRAMM             0.000       0.000      0.000       0.000       0.000      *

  Specific indirect 136
    OBGEST
    BMI
    MAGE
    CIG0
    SOCADV
    AFRAMM             0.000       0.000      0.000       0.000       0.000      *

  Specific indirect 137
    OBGEST
    PRECAREM
    PAYER
    FEDUC
    SOCADV
    AFRAMM             0.000       0.000      0.000       0.000       0.000      *

  Specific indirect 138
    OBGEST
    PRECAREM
    PAYER
    FAGE
    SOCADV
    AFRAMM             0.000       0.000      0.208       0.000       0.000

  Specific indirect 139
    OBGEST
    PRECAREM
    MEDUC
    CIG0
    SOCADV
    AFRAMM             0.000       0.000      0.000       0.000       0.000      *

  Specific indirect 140
    OBGEST
    PRECAREM
    WIC
    MEDUC
    CIG0
    AFRAMM             0.000       0.000      0.000       0.000       0.000      *

  Specific indirect 141
    OBGEST
    PRECAREM
    WIC
    MEDUC
    SOCADV
    AFRAMM             0.000       0.000      0.000       0.000       0.000      *

  Specific indirect 142
    OBGEST
    PRECAREM
    WIC
    MAGE
    CIG0
    AFRAMM             0.000       0.000      0.000       0.000       0.000      *

  Specific indirect 143
    OBGEST
    PRECAREM
    WIC
    MAGE
    SOCADV
    AFRAMM             0.000       0.000      0.000       0.000       0.000      *

  Specific indirect 144
    OBGEST
    PRECAREM
    MAGE
    CIG0
    SOCADV
    AFRAMM             0.000       0.000      0.000       0.000       0.000      *

  Specific indirect 145
    OBGEST
    PRECAREM
    BMI
    MEDUC
    CIG0
    AFRAMM             0.000       0.000      0.000       0.000       0.000      *

  Specific indirect 146
    OBGEST
    PRECAREM
    BMI
    MEDUC
    SOCADV
    AFRAMM             0.000       0.000      0.000       0.000       0.000      *

  Specific indirect 147
    OBGEST
    PRECAREM
    BMI
    CIG0
    SOCADV
    AFRAMM             0.000       0.000      0.000       0.000       0.000      *

  Specific indirect 148
    OBGEST
    PRECAREM
    BMI
    MAGE
    CIG0
    AFRAMM             0.000       0.000      0.000       0.000       0.000      *

  Specific indirect 149
    OBGEST
    PRECAREM
    BMI
    MAGE
    SOCADV
    AFRAMM             0.000       0.000      0.000       0.000       0.000      *

  Specific indirect 150
    OBGEST
    PRGBP
    PAYER
    FEDUC
    FAGE
    SOCADV
    AFRAMM             0.000       0.000      0.012       0.000       0.000      *

  Specific indirect 151
    OBGEST
    PRGBP
    WIC
    MEDUC
    CIG0
    SOCADV
    AFRAMM             0.000       0.000      0.000       0.000       0.000      *

  Specific indirect 152
    OBGEST
    PRGBP
    WIC
    MAGE
    CIG0
    SOCADV
    AFRAMM             0.000       0.000      0.000       0.000       0.000      *

  Specific indirect 153
    OBGEST
    PRGBP
    BMI
    MEDUC
    CIG0
    SOCADV
    AFRAMM             0.000       0.000      0.000       0.000       0.000      *

  Specific indirect 154
    OBGEST
    PRGBP
    BMI
    MAGE
    CIG0
    SOCADV
    AFRAMM             0.000       0.000      0.000       0.000       0.000      *

  Specific indirect 155
    OBGEST
    PRGDM
    PAYER
    FEDUC
    FAGE
    SOCADV
    AFRAMM             0.000       0.000      0.155       0.000       0.000

  Specific indirect 156
    OBGEST
    PRGDM
    WIC
    MEDUC
    CIG0
    SOCADV
    AFRAMM             0.000       0.000      0.166       0.000       0.000

  Specific indirect 157
    OBGEST
    PRGDM
    WIC
    MAGE
    CIG0
    SOCADV
    AFRAMM             0.000       0.000      0.166       0.000       0.000

  Specific indirect 158
    OBGEST
    PRGDM
    BMI
    MEDUC
    CIG0
    SOCADV
    AFRAMM             0.000       0.000      0.000       0.000       0.000      *

  Specific indirect 159
    OBGEST
    PRGDM
    BMI
    MAGE
    CIG0
    SOCADV
    AFRAMM             0.000       0.000      0.000       0.000       0.000      *

  Specific indirect 160
    OBGEST
    PRECAREM
    PAYER
    FEDUC
    FAGE
    SOCADV
    AFRAMM             0.000       0.000      0.012       0.000       0.000      *

  Specific indirect 161
    OBGEST
    PRECAREM
    WIC
    MEDUC
    CIG0
    SOCADV
    AFRAMM             0.000       0.000      0.000       0.000       0.000      *

  Specific indirect 162
    OBGEST
    PRECAREM
    WIC
    MAGE
    CIG0
    SOCADV
    AFRAMM             0.000       0.000      0.000       0.000       0.000      *

  Specific indirect 163
    OBGEST
    PRECAREM
    BMI
    MEDUC
    CIG0
    SOCADV
    AFRAMM             0.000       0.000      0.000       0.000       0.000      *

  Specific indirect 164
    OBGEST
    PRECAREM
    BMI
    MAGE
    CIG0
    SOCADV
    AFRAMM             0.000       0.000      0.000       0.000       0.000      *

  Direct
    OBGEST
    AFRAMM            -0.086       0.009      0.000      -0.104      -0.069      *


Effects from MHISP to OBGEST

    Total             -0.029       0.005      0.000      -0.039      -0.019      *
    Total indirect     0.017       0.005      0.000       0.008       0.026      *

  Specific indirect 1
    OBGEST
    PAYER
    MHISP              0.003       0.001      0.000       0.001       0.004      *

  Specific indirect 2
    OBGEST
    MEDUC
    MHISP              0.003       0.001      0.000       0.001       0.004      *

  Specific indirect 3
    OBGEST
    CIG0
    MHISP              0.001       0.003      0.315      -0.004       0.007

  Specific indirect 4
    OBGEST
    WIC
    MHISP              0.002       0.001      0.003       0.001       0.004      *

  Specific indirect 5
    OBGEST
    PRGBP
    MHISP              0.049       0.003      0.000       0.042       0.055      *

  Specific indirect 6
    OBGEST
    PRGDM
    MHISP             -0.004       0.002      0.007      -0.008      -0.001      *

  Specific indirect 7
    OBGEST
    MAGE
    MHISP              0.000       0.000      0.074       0.000       0.000

  Specific indirect 8
    OBGEST
    MHT
    MHISP             -0.021       0.001      0.000      -0.023      -0.019      *

  Specific indirect 9
    OBGEST
    BMI
    MHISP             -0.002       0.001      0.001      -0.003      -0.001      *

  Specific indirect 10
    OBGEST
    PRECAREM
    MHISP              0.003       0.000      0.000       0.002       0.003      *

  Specific indirect 11
    OBGEST
    SOCADV
    MHISP             -0.040       0.005      0.000      -0.050      -0.030      *

  Specific indirect 12
    OBGEST
    PAYER
    SOCADV
    MHISP              0.006       0.002      0.000       0.003       0.010      *

  Specific indirect 13
    OBGEST
    MEDUC
    CIG0
    MHISP             -0.001       0.000      0.000      -0.001       0.000      *

  Specific indirect 14
    OBGEST
    MEDUC
    SOCADV
    MHISP              0.007       0.002      0.000       0.004       0.011      *

  Specific indirect 15
    OBGEST
    CIG0
    SOCADV
    MHISP              0.000       0.001      0.315      -0.002       0.001

  Specific indirect 16
    OBGEST
    WIC
    MEDUC
    MHISP              0.000       0.000      0.003       0.000       0.000      *

  Specific indirect 17
    OBGEST
    WIC
    MAGE
    MHISP              0.000       0.000      0.003       0.000       0.000      *

  Specific indirect 18
    OBGEST
    WIC
    SOCADV
    MHISP              0.004       0.001      0.003       0.001       0.007      *

  Specific indirect 19
    OBGEST
    PRGBP
    PAYER
    MHISP              0.002       0.000      0.000       0.001       0.003      *

  Specific indirect 20
    OBGEST
    PRGBP
    MEDUC
    MHISP              0.002       0.000      0.000       0.001       0.003      *

  Specific indirect 21
    OBGEST
    PRGBP
    CIG0
    MHISP              0.002       0.001      0.048       0.000       0.005

  Specific indirect 22
    OBGEST
    PRGBP
    WIC
    MHISP              0.002       0.000      0.000       0.002       0.003      *

  Specific indirect 23
    OBGEST
    PRGBP
    MAGE
    MHISP             -0.001       0.000      0.000      -0.001       0.000      *

  Specific indirect 24
    OBGEST
    PRGBP
    MHT
    MHISP              0.004       0.000      0.000       0.003       0.005      *

  Specific indirect 25
    OBGEST
    PRGBP
    BMI
    MHISP              0.001       0.000      0.001       0.000       0.002      *

  Specific indirect 26
    OBGEST
    PRGBP
    SOCADV
    MHISP             -0.024       0.002      0.000      -0.029      -0.019      *

  Specific indirect 27
    OBGEST
    PRGDM
    PAYER
    MHISP              0.000       0.000      0.146       0.000       0.001

  Specific indirect 28
    OBGEST
    PRGDM
    MEDUC
    MHISP              0.000       0.000      0.446       0.000       0.000

  Specific indirect 29
    OBGEST
    PRGDM
    CIG0
    MHISP              0.006       0.001      0.000       0.005       0.008      *

  Specific indirect 30
    OBGEST
    PRGDM
    WIC
    MHISP              0.000       0.000      0.166      -0.001       0.000

  Specific indirect 31
    OBGEST
    PRGDM
    MAGE
    MHISP             -0.001       0.000      0.000      -0.001      -0.001      *

  Specific indirect 32
    OBGEST
    PRGDM
    MHT
    MHISP             -0.006       0.000      0.000      -0.007      -0.006      *

  Specific indirect 33
    OBGEST
    PRGDM
    BMI
    MHISP              0.001       0.000      0.001       0.000       0.001      *

  Specific indirect 34
    OBGEST
    PRGDM
    SOCADV
    MHISP             -0.003       0.001      0.023      -0.005       0.000      *

  Specific indirect 35
    OBGEST
    FAGE
    SOCADV
    MHISP              0.000       0.001      0.354      -0.001       0.001

  Specific indirect 36
    OBGEST
    MAGE
    CIG0
    MHISP              0.000       0.000      0.074       0.000       0.000

  Specific indirect 37
    OBGEST
    MAGE
    SOCADV
    MHISP             -0.001       0.001      0.074      -0.003       0.000

  Specific indirect 38
    OBGEST
    MHT
    SOCADV
    MHISP             -0.003       0.000      0.000      -0.003      -0.003      *

  Specific indirect 39
    OBGEST
    BMI
    MEDUC
    MHISP             -0.002       0.000      0.000      -0.003      -0.002      *

  Specific indirect 40
    OBGEST
    BMI
    CIG0
    MHISP              0.001       0.000      0.000       0.001       0.001      *

  Specific indirect 41
    OBGEST
    BMI
    MAGE
    MHISP              0.001       0.000      0.000       0.001       0.001      *

  Specific indirect 42
    OBGEST
    BMI
    SOCADV
    MHISP              0.019       0.001      0.000       0.018       0.021      *

  Specific indirect 43
    OBGEST
    PRECAREM
    PAYER
    MHISP              0.001       0.000      0.000       0.001       0.001      *

  Specific indirect 44
    OBGEST
    PRECAREM
    MEDUC
    MHISP              0.000       0.000      0.000       0.000       0.000      *

  Specific indirect 45
    OBGEST
    PRECAREM
    CIG0
    MHISP             -0.001       0.000      0.000      -0.001      -0.001      *

  Specific indirect 46
    OBGEST
    PRECAREM
    WIC
    MHISP             -0.001       0.000      0.000      -0.001       0.000      *

  Specific indirect 47
    OBGEST
    PRECAREM
    MAGE
    MHISP              0.000       0.000      0.000       0.000       0.000      *

  Specific indirect 48
    OBGEST
    PRECAREM
    BMI
    MHISP              0.000       0.000      0.001       0.000       0.000      *

  Specific indirect 49
    OBGEST
    PRECAREM
    SOCADV
    MHISP              0.000       0.000      0.020       0.000       0.001      *

  Specific indirect 50
    OBGEST
    PAYER
    FEDUC
    SOCADV
    MHISP              0.000       0.000      0.000      -0.001       0.000      *

  Specific indirect 51
    OBGEST
    PAYER
    FAGE
    SOCADV
    MHISP              0.000       0.000      0.208       0.000       0.000

  Specific indirect 52
    OBGEST
    MEDUC
    CIG0
    SOCADV
    MHISP              0.000       0.000      0.000       0.000       0.000      *

  Specific indirect 53
    OBGEST
    WIC
    MEDUC
    CIG0
    MHISP              0.000       0.000      0.003       0.000       0.000      *

  Specific indirect 54
    OBGEST
    WIC
    MEDUC
    SOCADV
    MHISP              0.000       0.000      0.003       0.000       0.000      *

  Specific indirect 55
    OBGEST
    WIC
    MAGE
    CIG0
    MHISP              0.000       0.000      0.003       0.000       0.000      *

  Specific indirect 56
    OBGEST
    WIC
    MAGE
    SOCADV
    MHISP              0.000       0.000      0.003       0.000       0.000      *

  Specific indirect 57
    OBGEST
    PRGBP
    PAYER
    SOCADV
    MHISP              0.005       0.001      0.000       0.004       0.007      *

  Specific indirect 58
    OBGEST
    PRGBP
    MEDUC
    CIG0
    MHISP             -0.001       0.000      0.000      -0.001       0.000      *

  Specific indirect 59
    OBGEST
    PRGBP
    MEDUC
    SOCADV
    MHISP              0.005       0.001      0.000       0.003       0.007      *

  Specific indirect 60
    OBGEST
    PRGBP
    CIG0
    SOCADV
    MHISP             -0.001       0.000      0.048      -0.001       0.000

  Specific indirect 61
    OBGEST
    PRGBP
    WIC
    MEDUC
    MHISP              0.000       0.000      0.000       0.000       0.000      *

  Specific indirect 62
    OBGEST
    PRGBP
    WIC
    MAGE
    MHISP              0.000       0.000      0.000       0.000       0.000      *

  Specific indirect 63
    OBGEST
    PRGBP
    WIC
    SOCADV
    MHISP              0.004       0.001      0.000       0.003       0.006      *

  Specific indirect 64
    OBGEST
    PRGBP
    FAGE
    SOCADV
    MHISP             -0.002       0.000      0.000      -0.002      -0.001      *

  Specific indirect 65
    OBGEST
    PRGBP
    MAGE
    CIG0
    MHISP              0.000       0.000      0.000       0.000       0.000      *

  Specific indirect 66
    OBGEST
    PRGBP
    MAGE
    SOCADV
    MHISP              0.005       0.000      0.000       0.004       0.006      *

  Specific indirect 67
    OBGEST
    PRGBP
    MHT
    SOCADV
    MHISP              0.000       0.000      0.000       0.000       0.001      *

  Specific indirect 68
    OBGEST
    PRGBP
    BMI
    MEDUC
    MHISP              0.002       0.000      0.000       0.002       0.002      *

  Specific indirect 69
    OBGEST
    PRGBP
    BMI
    CIG0
    MHISP             -0.001       0.000      0.000      -0.001       0.000      *

  Specific indirect 70
    OBGEST
    PRGBP
    BMI
    MAGE
    MHISP             -0.001       0.000      0.000      -0.001       0.000      *

  Specific indirect 71
    OBGEST
    PRGBP
    BMI
    SOCADV
    MHISP             -0.014       0.000      0.000      -0.015      -0.013      *

  Specific indirect 72
    OBGEST
    PRGDM
    PAYER
    SOCADV
    MHISP              0.000       0.000      0.146       0.000       0.001

  Specific indirect 73
    OBGEST
    PRGDM
    MEDUC
    CIG0
    MHISP              0.000       0.000      0.446       0.000       0.000

  Specific indirect 74
    OBGEST
    PRGDM
    MEDUC
    SOCADV
    MHISP              0.000       0.000      0.446      -0.001       0.001

  Specific indirect 75
    OBGEST
    PRGDM
    CIG0
    SOCADV
    MHISP             -0.002       0.000      0.000      -0.002      -0.001      *

  Specific indirect 76
    OBGEST
    PRGDM
    WIC
    MEDUC
    MHISP              0.000       0.000      0.166       0.000       0.000

  Specific indirect 77
    OBGEST
    PRGDM
    WIC
    MAGE
    MHISP              0.000       0.000      0.166       0.000       0.000

  Specific indirect 78
    OBGEST
    PRGDM
    WIC
    SOCADV
    MHISP              0.000       0.000      0.166      -0.001       0.000

  Specific indirect 79
    OBGEST
    PRGDM
    FAGE
    SOCADV
    MHISP              0.001       0.000      0.000       0.000       0.001      *

  Specific indirect 80
    OBGEST
    PRGDM
    MAGE
    CIG0
    MHISP              0.000       0.000      0.000       0.000       0.000      *

  Specific indirect 81
    OBGEST
    PRGDM
    MAGE
    SOCADV
    MHISP              0.008       0.000      0.000       0.007       0.009      *

  Specific indirect 82
    OBGEST
    PRGDM
    MHT
    SOCADV
    MHISP             -0.001       0.000      0.000      -0.001      -0.001      *

  Specific indirect 83
    OBGEST
    PRGDM
    BMI
    MEDUC
    MHISP              0.001       0.000      0.000       0.001       0.001      *

  Specific indirect 84
    OBGEST
    PRGDM
    BMI
    CIG0
    MHISP              0.000       0.000      0.000       0.000       0.000      *

  Specific indirect 85
    OBGEST
    PRGDM
    BMI
    MAGE
    MHISP              0.000       0.000      0.000       0.000       0.000      *

  Specific indirect 86
    OBGEST
    PRGDM
    BMI
    SOCADV
    MHISP             -0.007       0.000      0.000      -0.007      -0.006      *

  Specific indirect 87
    OBGEST
    MAGE
    CIG0
    SOCADV
    MHISP              0.000       0.000      0.074       0.000       0.000

  Specific indirect 88
    OBGEST
    BMI
    MEDUC
    CIG0
    MHISP              0.001       0.000      0.000       0.001       0.001      *

  Specific indirect 89
    OBGEST
    BMI
    MEDUC
    SOCADV
    MHISP             -0.006       0.000      0.000      -0.007      -0.006      *

  Specific indirect 90
    OBGEST
    BMI
    CIG0
    SOCADV
    MHISP              0.000       0.000      0.000       0.000       0.000      *

  Specific indirect 91
    OBGEST
    BMI
    MAGE
    CIG0
    MHISP              0.000       0.000      0.000       0.000       0.000      *

  Specific indirect 92
    OBGEST
    BMI
    MAGE
    SOCADV
    MHISP             -0.006       0.000      0.000      -0.006      -0.005      *

  Specific indirect 93
    OBGEST
    PRECAREM
    PAYER
    SOCADV
    MHISP              0.002       0.000      0.000       0.002       0.002      *

  Specific indirect 94
    OBGEST
    PRECAREM
    MEDUC
    CIG0
    MHISP              0.000       0.000      0.000       0.000       0.000      *

  Specific indirect 95
    OBGEST
    PRECAREM
    MEDUC
    SOCADV
    MHISP              0.001       0.000      0.000       0.001       0.001      *

  Specific indirect 96
    OBGEST
    PRECAREM
    CIG0
    SOCADV
    MHISP              0.000       0.000      0.000       0.000       0.000      *

  Specific indirect 97
    OBGEST
    PRECAREM
    WIC
    MEDUC
    MHISP              0.000       0.000      0.000       0.000       0.000      *

  Specific indirect 98
    OBGEST
    PRECAREM
    WIC
    MAGE
    MHISP              0.000       0.000      0.000       0.000       0.000      *

  Specific indirect 99
    OBGEST
    PRECAREM
    WIC
    SOCADV
    MHISP             -0.001       0.000      0.000      -0.001      -0.001      *

  Specific indirect 100
    OBGEST
    PRECAREM
    MAGE
    CIG0
    MHISP              0.000       0.000      0.000       0.000       0.000      *

  Specific indirect 101
    OBGEST
    PRECAREM
    MAGE
    SOCADV
    MHISP              0.001       0.000      0.000       0.000       0.001      *

  Specific indirect 102
    OBGEST
    PRECAREM
    BMI
    MEDUC
    MHISP              0.000       0.000      0.000       0.000       0.000      *

  Specific indirect 103
    OBGEST
    PRECAREM
    BMI
    CIG0
    MHISP              0.000       0.000      0.000       0.000       0.000      *

  Specific indirect 104
    OBGEST
    PRECAREM
    BMI
    MAGE
    MHISP              0.000       0.000      0.000       0.000       0.000      *

  Specific indirect 105
    OBGEST
    PRECAREM
    BMI
    SOCADV
    MHISP              0.000       0.000      0.000       0.000       0.000      *

  Specific indirect 106
    OBGEST
    PAYER
    FEDUC
    FAGE
    SOCADV
    MHISP              0.000       0.000      0.012       0.000       0.000      *

  Specific indirect 107
    OBGEST
    WIC
    MEDUC
    CIG0
    SOCADV
    MHISP              0.000       0.000      0.003       0.000       0.000      *

  Specific indirect 108
    OBGEST
    WIC
    MAGE
    CIG0
    SOCADV
    MHISP              0.000       0.000      0.003       0.000       0.000      *

  Specific indirect 109
    OBGEST
    PRGBP
    PAYER
    FEDUC
    SOCADV
    MHISP              0.000       0.000      0.000       0.000       0.000      *

  Specific indirect 110
    OBGEST
    PRGBP
    PAYER
    FAGE
    SOCADV
    MHISP              0.000       0.000      0.208       0.000       0.000

  Specific indirect 111
    OBGEST
    PRGBP
    MEDUC
    CIG0
    SOCADV
    MHISP              0.000       0.000      0.000       0.000       0.000      *

  Specific indirect 112
    OBGEST
    PRGBP
    WIC
    MEDUC
    CIG0
    MHISP              0.000       0.000      0.000       0.000       0.000      *

  Specific indirect 113
    OBGEST
    PRGBP
    WIC
    MEDUC
    SOCADV
    MHISP              0.000       0.000      0.000       0.000       0.000      *

  Specific indirect 114
    OBGEST
    PRGBP
    WIC
    MAGE
    CIG0
    MHISP              0.000       0.000      0.000       0.000       0.000      *

  Specific indirect 115
    OBGEST
    PRGBP
    WIC
    MAGE
    SOCADV
    MHISP              0.000       0.000      0.000       0.000       0.000      *

  Specific indirect 116
    OBGEST
    PRGBP
    MAGE
    CIG0
    SOCADV
    MHISP              0.000       0.000      0.000       0.000       0.000      *

  Specific indirect 117
    OBGEST
    PRGBP
    BMI
    MEDUC
    CIG0
    MHISP             -0.001       0.000      0.000      -0.001      -0.001      *

  Specific indirect 118
    OBGEST
    PRGBP
    BMI
    MEDUC
    SOCADV
    MHISP              0.005       0.000      0.000       0.004       0.005      *

  Specific indirect 119
    OBGEST
    PRGBP
    BMI
    CIG0
    SOCADV
    MHISP              0.000       0.000      0.000       0.000       0.000      *

  Specific indirect 120
    OBGEST
    PRGBP
    BMI
    MAGE
    CIG0
    MHISP              0.000       0.000      0.000       0.000       0.000      *

  Specific indirect 121
    OBGEST
    PRGBP
    BMI
    MAGE
    SOCADV
    MHISP              0.004       0.000      0.000       0.004       0.004      *

  Specific indirect 122
    OBGEST
    PRGDM
    PAYER
    FEDUC
    SOCADV
    MHISP              0.000       0.000      0.146       0.000       0.000

  Specific indirect 123
    OBGEST
    PRGDM
    PAYER
    FAGE
    SOCADV
    MHISP              0.000       0.000      0.302       0.000       0.000

  Specific indirect 124
    OBGEST
    PRGDM
    MEDUC
    CIG0
    SOCADV
    MHISP              0.000       0.000      0.446       0.000       0.000

  Specific indirect 125
    OBGEST
    PRGDM
    WIC
    MEDUC
    CIG0
    MHISP              0.000       0.000      0.166       0.000       0.000

  Specific indirect 126
    OBGEST
    PRGDM
    WIC
    MEDUC
    SOCADV
    MHISP              0.000       0.000      0.166       0.000       0.000

  Specific indirect 127
    OBGEST
    PRGDM
    WIC
    MAGE
    CIG0
    MHISP              0.000       0.000      0.166       0.000       0.000

  Specific indirect 128
    OBGEST
    PRGDM
    WIC
    MAGE
    SOCADV
    MHISP              0.000       0.000      0.166       0.000       0.000

  Specific indirect 129
    OBGEST
    PRGDM
    MAGE
    CIG0
    SOCADV
    MHISP              0.000       0.000      0.000       0.000       0.000      *

  Specific indirect 130
    OBGEST
    PRGDM
    BMI
    MEDUC
    CIG0
    MHISP              0.000       0.000      0.000       0.000       0.000      *

  Specific indirect 131
    OBGEST
    PRGDM
    BMI
    MEDUC
    SOCADV
    MHISP              0.002       0.000      0.000       0.002       0.002      *

  Specific indirect 132
    OBGEST
    PRGDM
    BMI
    CIG0
    SOCADV
    MHISP              0.000       0.000      0.000       0.000       0.000      *

  Specific indirect 133
    OBGEST
    PRGDM
    BMI
    MAGE
    CIG0
    MHISP              0.000       0.000      0.000       0.000       0.000      *

  Specific indirect 134
    OBGEST
    PRGDM
    BMI
    MAGE
    SOCADV
    MHISP              0.002       0.000      0.000       0.002       0.002      *

  Specific indirect 135
    OBGEST
    BMI
    MEDUC
    CIG0
    SOCADV
    MHISP              0.000       0.000      0.000       0.000       0.000      *

  Specific indirect 136
    OBGEST
    BMI
    MAGE
    CIG0
    SOCADV
    MHISP              0.000       0.000      0.000       0.000       0.000      *

  Specific indirect 137
    OBGEST
    PRECAREM
    PAYER
    FEDUC
    SOCADV
    MHISP              0.000       0.000      0.000       0.000       0.000      *

  Specific indirect 138
    OBGEST
    PRECAREM
    PAYER
    FAGE
    SOCADV
    MHISP              0.000       0.000      0.208       0.000       0.000

  Specific indirect 139
    OBGEST
    PRECAREM
    MEDUC
    CIG0
    SOCADV
    MHISP              0.000       0.000      0.000       0.000       0.000      *

  Specific indirect 140
    OBGEST
    PRECAREM
    WIC
    MEDUC
    CIG0
    MHISP              0.000       0.000      0.000       0.000       0.000      *

  Specific indirect 141
    OBGEST
    PRECAREM
    WIC
    MEDUC
    SOCADV
    MHISP              0.000       0.000      0.000       0.000       0.000      *

  Specific indirect 142
    OBGEST
    PRECAREM
    WIC
    MAGE
    CIG0
    MHISP              0.000       0.000      0.000       0.000       0.000      *

  Specific indirect 143
    OBGEST
    PRECAREM
    WIC
    MAGE
    SOCADV
    MHISP              0.000       0.000      0.000       0.000       0.000      *

  Specific indirect 144
    OBGEST
    PRECAREM
    MAGE
    CIG0
    SOCADV
    MHISP              0.000       0.000      0.000       0.000       0.000      *

  Specific indirect 145
    OBGEST
    PRECAREM
    BMI
    MEDUC
    CIG0
    MHISP              0.000       0.000      0.000       0.000       0.000      *

  Specific indirect 146
    OBGEST
    PRECAREM
    BMI
    MEDUC
    SOCADV
    MHISP              0.000       0.000      0.000       0.000       0.000      *

  Specific indirect 147
    OBGEST
    PRECAREM
    BMI
    CIG0
    SOCADV
    MHISP              0.000       0.000      0.000       0.000       0.000      *

  Specific indirect 148
    OBGEST
    PRECAREM
    BMI
    MAGE
    CIG0
    MHISP              0.000       0.000      0.000       0.000       0.000      *

  Specific indirect 149
    OBGEST
    PRECAREM
    BMI
    MAGE
    SOCADV
    MHISP              0.000       0.000      0.000       0.000       0.000      *

  Specific indirect 150
    OBGEST
    PRGBP
    PAYER
    FEDUC
    FAGE
    SOCADV
    MHISP              0.000       0.000      0.012       0.000       0.000      *

  Specific indirect 151
    OBGEST
    PRGBP
    WIC
    MEDUC
    CIG0
    SOCADV
    MHISP              0.000       0.000      0.000       0.000       0.000      *

  Specific indirect 152
    OBGEST
    PRGBP
    WIC
    MAGE
    CIG0
    SOCADV
    MHISP              0.000       0.000      0.000       0.000       0.000      *

  Specific indirect 153
    OBGEST
    PRGBP
    BMI
    MEDUC
    CIG0
    SOCADV
    MHISP              0.000       0.000      0.000       0.000       0.000      *

  Specific indirect 154
    OBGEST
    PRGBP
    BMI
    MAGE
    CIG0
    SOCADV
    MHISP              0.000       0.000      0.000       0.000       0.000      *

  Specific indirect 155
    OBGEST
    PRGDM
    PAYER
    FEDUC
    FAGE
    SOCADV
    MHISP              0.000       0.000      0.155       0.000       0.000

  Specific indirect 156
    OBGEST
    PRGDM
    WIC
    MEDUC
    CIG0
    SOCADV
    MHISP              0.000       0.000      0.166       0.000       0.000

  Specific indirect 157
    OBGEST
    PRGDM
    WIC
    MAGE
    CIG0
    SOCADV
    MHISP              0.000       0.000      0.166       0.000       0.000

  Specific indirect 158
    OBGEST
    PRGDM
    BMI
    MEDUC
    CIG0
    SOCADV
    MHISP              0.000       0.000      0.000       0.000       0.000      *

  Specific indirect 159
    OBGEST
    PRGDM
    BMI
    MAGE
    CIG0
    SOCADV
    MHISP              0.000       0.000      0.000       0.000       0.000      *

  Specific indirect 160
    OBGEST
    PRECAREM
    PAYER
    FEDUC
    FAGE
    SOCADV
    MHISP              0.000       0.000      0.012       0.000       0.000      *

  Specific indirect 161
    OBGEST
    PRECAREM
    WIC
    MEDUC
    CIG0
    SOCADV
    MHISP              0.000       0.000      0.000       0.000       0.000      *

  Specific indirect 162
    OBGEST
    PRECAREM
    WIC
    MAGE
    CIG0
    SOCADV
    MHISP              0.000       0.000      0.000       0.000       0.000      *

  Specific indirect 163
    OBGEST
    PRECAREM
    BMI
    MEDUC
    CIG0
    SOCADV
    MHISP              0.000       0.000      0.000       0.000       0.000      *

  Specific indirect 164
    OBGEST
    PRECAREM
    BMI
    MAGE
    CIG0
    SOCADV
    MHISP              0.000       0.000      0.000       0.000       0.000      *

  Direct
    OBGEST
    MHISP             -0.045       0.006      0.000      -0.058      -0.033      *


Effects from OTHM to OBGEST

    Total             -0.139       0.007      0.000      -0.154      -0.125      *
    Total indirect    -0.005       0.006      0.205      -0.017       0.007

  Specific indirect 1
    OBGEST
    PAYER
    OTHM               0.007       0.002      0.000       0.003       0.010      *

  Specific indirect 2
    OBGEST
    MEDUC
    OTHM               0.003       0.001      0.000       0.002       0.005      *

  Specific indirect 3
    OBGEST
    CIG0
    OTHM               0.001       0.001      0.315      -0.002       0.003

  Specific indirect 4
    OBGEST
    WIC
    OTHM               0.004       0.001      0.003       0.001       0.006      *

  Specific indirect 5
    OBGEST
    PRGBP
    OTHM               0.021       0.005      0.000       0.012       0.030      *

  Specific indirect 6
    OBGEST
    PRGDM
    OTHM              -0.069       0.002      0.000      -0.073      -0.064      *

  Specific indirect 7
    OBGEST
    MAGE
    OTHM               0.000       0.000      0.090       0.000       0.000

  Specific indirect 8
    OBGEST
    MHT
    OTHM              -0.031       0.001      0.000      -0.033      -0.028      *

  Specific indirect 9
    OBGEST
    BMI
    OTHM              -0.027       0.001      0.000      -0.029      -0.026      *

  Specific indirect 10
    OBGEST
    PRECAREM
    OTHM               0.005       0.000      0.000       0.004       0.006      *

  Specific indirect 11
    OBGEST
    SOCADV
    OTHM               0.054       0.007      0.000       0.041       0.068      *

  Specific indirect 12
    OBGEST
    PAYER
    SOCADV
    OTHM              -0.009       0.002      0.000      -0.013      -0.004      *

  Specific indirect 13
    OBGEST
    MEDUC
    CIG0
    OTHM               0.000       0.000      0.000      -0.001       0.000      *

  Specific indirect 14
    OBGEST
    MEDUC
    SOCADV
    OTHM              -0.010       0.003      0.000      -0.015      -0.005      *

  Specific indirect 15
    OBGEST
    CIG0
    SOCADV
    OTHM               0.001       0.001      0.315      -0.002       0.003

  Specific indirect 16
    OBGEST
    WIC
    MEDUC
    OTHM               0.000       0.000      0.003       0.000       0.000      *

  Specific indirect 17
    OBGEST
    WIC
    MAGE
    OTHM               0.000       0.000      0.021       0.000       0.000

  Specific indirect 18
    OBGEST
    WIC
    SOCADV
    OTHM              -0.005       0.002      0.003      -0.009      -0.001      *

  Specific indirect 19
    OBGEST
    PRGBP
    PAYER
    OTHM               0.006       0.001      0.000       0.004       0.007      *

  Specific indirect 20
    OBGEST
    PRGBP
    MEDUC
    OTHM               0.002       0.000      0.000       0.002       0.003      *

  Specific indirect 21
    OBGEST
    PRGBP
    CIG0
    OTHM               0.001       0.001      0.048       0.000       0.002

  Specific indirect 22
    OBGEST
    PRGBP
    WIC
    OTHM               0.004       0.001      0.000       0.003       0.005      *

  Specific indirect 23
    OBGEST
    PRGBP
    MAGE
    OTHM               0.000       0.000      0.019       0.000       0.000      *

  Specific indirect 24
    OBGEST
    PRGBP
    MHT
    OTHM               0.006       0.001      0.000       0.004       0.007      *

  Specific indirect 25
    OBGEST
    PRGBP
    BMI
    OTHM               0.020       0.001      0.000       0.019       0.021      *

  Specific indirect 26
    OBGEST
    PRGBP
    SOCADV
    OTHM               0.033       0.003      0.000       0.026       0.040      *

  Specific indirect 27
    OBGEST
    PRGDM
    PAYER
    OTHM               0.001       0.000      0.146       0.000       0.001

  Specific indirect 28
    OBGEST
    PRGDM
    MEDUC
    OTHM               0.000       0.000      0.446       0.000       0.000

  Specific indirect 29
    OBGEST
    PRGDM
    CIG0
    OTHM               0.003       0.000      0.000       0.002       0.004      *

  Specific indirect 30
    OBGEST
    PRGDM
    WIC
    OTHM               0.000       0.000      0.166      -0.001       0.000

  Specific indirect 31
    OBGEST
    PRGDM
    MAGE
    OTHM               0.000       0.000      0.019       0.000       0.000      *

  Specific indirect 32
    OBGEST
    PRGDM
    MHT
    OTHM              -0.009       0.000      0.000      -0.010      -0.009      *

  Specific indirect 33
    OBGEST
    PRGDM
    BMI
    OTHM               0.010       0.000      0.000       0.009       0.010      *

  Specific indirect 34
    OBGEST
    PRGDM
    SOCADV
    OTHM               0.004       0.002      0.023       0.000       0.007

  Specific indirect 35
    OBGEST
    FAGE
    SOCADV
    OTHM               0.000       0.001      0.354      -0.002       0.001

  Specific indirect 36
    OBGEST
    MAGE
    CIG0
    OTHM               0.000       0.000      0.074       0.000       0.000

  Specific indirect 37
    OBGEST
    MAGE
    SOCADV
    OTHM               0.002       0.001      0.074      -0.001       0.004

  Specific indirect 38
    OBGEST
    MHT
    SOCADV
    OTHM               0.004       0.000      0.000       0.003       0.004      *

  Specific indirect 39
    OBGEST
    BMI
    MEDUC
    OTHM              -0.003       0.000      0.000      -0.003      -0.002      *

  Specific indirect 40
    OBGEST
    BMI
    CIG0
    OTHM               0.000       0.000      0.000       0.000       0.001      *

  Specific indirect 41
    OBGEST
    BMI
    MAGE
    OTHM               0.000       0.000      0.019       0.000       0.000      *

  Specific indirect 42
    OBGEST
    BMI
    SOCADV
    OTHM              -0.026       0.001      0.000      -0.028      -0.024      *

  Specific indirect 43
    OBGEST
    PRECAREM
    PAYER
    OTHM               0.002       0.000      0.000       0.002       0.003      *

  Specific indirect 44
    OBGEST
    PRECAREM
    MEDUC
    OTHM               0.000       0.000      0.000       0.000       0.001      *

  Specific indirect 45
    OBGEST
    PRECAREM
    CIG0
    OTHM               0.000       0.000      0.000      -0.001       0.000      *

  Specific indirect 46
    OBGEST
    PRECAREM
    WIC
    OTHM              -0.001       0.000      0.000      -0.001      -0.001      *

  Specific indirect 47
    OBGEST
    PRECAREM
    MAGE
    OTHM               0.000       0.000      0.019       0.000       0.000      *

  Specific indirect 48
    OBGEST
    PRECAREM
    BMI
    OTHM               0.000       0.000      0.000       0.000       0.000      *

  Specific indirect 49
    OBGEST
    PRECAREM
    SOCADV
    OTHM              -0.001       0.000      0.020      -0.001       0.000      *

  Specific indirect 50
    OBGEST
    PAYER
    FEDUC
    SOCADV
    OTHM               0.001       0.000      0.000       0.000       0.001      *

  Specific indirect 51
    OBGEST
    PAYER
    FAGE
    SOCADV
    OTHM               0.000       0.000      0.208       0.000       0.000

  Specific indirect 52
    OBGEST
    MEDUC
    CIG0
    SOCADV
    OTHM               0.000       0.000      0.000      -0.001       0.000      *

  Specific indirect 53
    OBGEST
    WIC
    MEDUC
    CIG0
    OTHM               0.000       0.000      0.003       0.000       0.000      *

  Specific indirect 54
    OBGEST
    WIC
    MEDUC
    SOCADV
    OTHM               0.000       0.000      0.003       0.000       0.000      *

  Specific indirect 55
    OBGEST
    WIC
    MAGE
    CIG0
    OTHM               0.000       0.000      0.003       0.000       0.000      *

  Specific indirect 56
    OBGEST
    WIC
    MAGE
    SOCADV
    OTHM               0.000       0.000      0.003      -0.001       0.000      *

  Specific indirect 57
    OBGEST
    PRGBP
    PAYER
    SOCADV
    OTHM              -0.007       0.001      0.000      -0.009      -0.005      *

  Specific indirect 58
    OBGEST
    PRGBP
    MEDUC
    CIG0
    OTHM               0.000       0.000      0.000       0.000       0.000      *

  Specific indirect 59
    OBGEST
    PRGBP
    MEDUC
    SOCADV
    OTHM              -0.007       0.001      0.000      -0.010      -0.005      *

  Specific indirect 60
    OBGEST
    PRGBP
    CIG0
    SOCADV
    OTHM               0.001       0.001      0.048       0.000       0.002

  Specific indirect 61
    OBGEST
    PRGBP
    WIC
    MEDUC
    OTHM               0.000       0.000      0.000       0.000       0.000      *

  Specific indirect 62
    OBGEST
    PRGBP
    WIC
    MAGE
    OTHM               0.000       0.000      0.019       0.000       0.000      *

  Specific indirect 63
    OBGEST
    PRGBP
    WIC
    SOCADV
    OTHM              -0.006       0.001      0.000      -0.008      -0.004      *

  Specific indirect 64
    OBGEST
    PRGBP
    FAGE
    SOCADV
    OTHM               0.002       0.000      0.000       0.002       0.003      *

  Specific indirect 65
    OBGEST
    PRGBP
    MAGE
    CIG0
    OTHM               0.000       0.000      0.000       0.000       0.000      *

  Specific indirect 66
    OBGEST
    PRGBP
    MAGE
    SOCADV
    OTHM              -0.006       0.001      0.000      -0.008      -0.005      *

  Specific indirect 67
    OBGEST
    PRGBP
    MHT
    SOCADV
    OTHM              -0.001       0.000      0.000      -0.001      -0.001      *

  Specific indirect 68
    OBGEST
    PRGBP
    BMI
    MEDUC
    OTHM               0.002       0.000      0.000       0.002       0.002      *

  Specific indirect 69
    OBGEST
    PRGBP
    BMI
    CIG0
    OTHM               0.000       0.000      0.000       0.000       0.000      *

  Specific indirect 70
    OBGEST
    PRGBP
    BMI
    MAGE
    OTHM               0.000       0.000      0.019       0.000       0.000      *

  Specific indirect 71
    OBGEST
    PRGBP
    BMI
    SOCADV
    OTHM               0.020       0.001      0.000       0.018       0.021      *

  Specific indirect 72
    OBGEST
    PRGDM
    PAYER
    SOCADV
    OTHM              -0.001       0.001      0.146      -0.002       0.001

  Specific indirect 73
    OBGEST
    PRGDM
    MEDUC
    CIG0
    OTHM               0.000       0.000      0.446       0.000       0.000

  Specific indirect 74
    OBGEST
    PRGDM
    MEDUC
    SOCADV
    OTHM               0.000       0.001      0.446      -0.001       0.001

  Specific indirect 75
    OBGEST
    PRGDM
    CIG0
    SOCADV
    OTHM               0.003       0.000      0.000       0.002       0.003      *

  Specific indirect 76
    OBGEST
    PRGDM
    WIC
    MEDUC
    OTHM               0.000       0.000      0.166       0.000       0.000

  Specific indirect 77
    OBGEST
    PRGDM
    WIC
    MAGE
    OTHM               0.000       0.000      0.178       0.000       0.000

  Specific indirect 78
    OBGEST
    PRGDM
    WIC
    SOCADV
    OTHM               0.000       0.001      0.166      -0.001       0.001

  Specific indirect 79
    OBGEST
    PRGDM
    FAGE
    SOCADV
    OTHM              -0.001       0.000      0.000      -0.001       0.000      *

  Specific indirect 80
    OBGEST
    PRGDM
    MAGE
    CIG0
    OTHM               0.000       0.000      0.000       0.000       0.000      *

  Specific indirect 81
    OBGEST
    PRGDM
    MAGE
    SOCADV
    OTHM              -0.011       0.000      0.000      -0.012      -0.010      *

  Specific indirect 82
    OBGEST
    PRGDM
    MHT
    SOCADV
    OTHM               0.001       0.000      0.000       0.001       0.001      *

  Specific indirect 83
    OBGEST
    PRGDM
    BMI
    MEDUC
    OTHM               0.001       0.000      0.000       0.001       0.001      *

  Specific indirect 84
    OBGEST
    PRGDM
    BMI
    CIG0
    OTHM               0.000       0.000      0.000       0.000       0.000      *

  Specific indirect 85
    OBGEST
    PRGDM
    BMI
    MAGE
    OTHM               0.000       0.000      0.019       0.000       0.000      *

  Specific indirect 86
    OBGEST
    PRGDM
    BMI
    SOCADV
    OTHM               0.009       0.000      0.000       0.009       0.010      *

  Specific indirect 87
    OBGEST
    MAGE
    CIG0
    SOCADV
    OTHM               0.000       0.000      0.074       0.000       0.000

  Specific indirect 88
    OBGEST
    BMI
    MEDUC
    CIG0
    OTHM               0.000       0.000      0.000       0.000       0.000      *

  Specific indirect 89
    OBGEST
    BMI
    MEDUC
    SOCADV
    OTHM               0.009       0.000      0.000       0.008       0.010      *

  Specific indirect 90
    OBGEST
    BMI
    CIG0
    SOCADV
    OTHM               0.000       0.000      0.000       0.000       0.001      *

  Specific indirect 91
    OBGEST
    BMI
    MAGE
    CIG0
    OTHM               0.000       0.000      0.000       0.000       0.000      *

  Specific indirect 92
    OBGEST
    BMI
    MAGE
    SOCADV
    OTHM               0.008       0.000      0.000       0.007       0.008      *

  Specific indirect 93
    OBGEST
    PRECAREM
    PAYER
    SOCADV
    OTHM              -0.003       0.000      0.000      -0.003      -0.003      *

  Specific indirect 94
    OBGEST
    PRECAREM
    MEDUC
    CIG0
    OTHM               0.000       0.000      0.000       0.000       0.000      *

  Specific indirect 95
    OBGEST
    PRECAREM
    MEDUC
    SOCADV
    OTHM              -0.001       0.000      0.000      -0.002      -0.001      *

  Specific indirect 96
    OBGEST
    PRECAREM
    CIG0
    SOCADV
    OTHM               0.000       0.000      0.000       0.000       0.000      *

  Specific indirect 97
    OBGEST
    PRECAREM
    WIC
    MEDUC
    OTHM               0.000       0.000      0.000       0.000       0.000      *

  Specific indirect 98
    OBGEST
    PRECAREM
    WIC
    MAGE
    OTHM               0.000       0.000      0.019       0.000       0.000      *

  Specific indirect 99
    OBGEST
    PRECAREM
    WIC
    SOCADV
    OTHM               0.001       0.000      0.000       0.001       0.002      *

  Specific indirect 100
    OBGEST
    PRECAREM
    MAGE
    CIG0
    OTHM               0.000       0.000      0.000       0.000       0.000      *

  Specific indirect 101
    OBGEST
    PRECAREM
    MAGE
    SOCADV
    OTHM              -0.001       0.000      0.000      -0.001      -0.001      *

  Specific indirect 102
    OBGEST
    PRECAREM
    BMI
    MEDUC
    OTHM               0.000       0.000      0.000       0.000       0.000      *

  Specific indirect 103
    OBGEST
    PRECAREM
    BMI
    CIG0
    OTHM               0.000       0.000      0.000       0.000       0.000      *

  Specific indirect 104
    OBGEST
    PRECAREM
    BMI
    MAGE
    OTHM               0.000       0.000      0.019       0.000       0.000      *

  Specific indirect 105
    OBGEST
    PRECAREM
    BMI
    SOCADV
    OTHM               0.000       0.000      0.000       0.000       0.000      *

  Specific indirect 106
    OBGEST
    PAYER
    FEDUC
    FAGE
    SOCADV
    OTHM               0.000       0.000      0.012       0.000       0.000      *

  Specific indirect 107
    OBGEST
    WIC
    MEDUC
    CIG0
    SOCADV
    OTHM               0.000       0.000      0.003       0.000       0.000      *

  Specific indirect 108
    OBGEST
    WIC
    MAGE
    CIG0
    SOCADV
    OTHM               0.000       0.000      0.003       0.000       0.000      *

  Specific indirect 109
    OBGEST
    PRGBP
    PAYER
    FEDUC
    SOCADV
    OTHM               0.000       0.000      0.000       0.000       0.001      *

  Specific indirect 110
    OBGEST
    PRGBP
    PAYER
    FAGE
    SOCADV
    OTHM               0.000       0.000      0.208       0.000       0.000

  Specific indirect 111
    OBGEST
    PRGBP
    MEDUC
    CIG0
    SOCADV
    OTHM               0.000       0.000      0.000       0.000       0.000      *

  Specific indirect 112
    OBGEST
    PRGBP
    WIC
    MEDUC
    CIG0
    OTHM               0.000       0.000      0.000       0.000       0.000      *

  Specific indirect 113
    OBGEST
    PRGBP
    WIC
    MEDUC
    SOCADV
    OTHM               0.000       0.000      0.000       0.000       0.000      *

  Specific indirect 114
    OBGEST
    PRGBP
    WIC
    MAGE
    CIG0
    OTHM               0.000       0.000      0.000       0.000       0.000      *

  Specific indirect 115
    OBGEST
    PRGBP
    WIC
    MAGE
    SOCADV
    OTHM               0.000       0.000      0.000       0.000       0.000      *

  Specific indirect 116
    OBGEST
    PRGBP
    MAGE
    CIG0
    SOCADV
    OTHM               0.000       0.000      0.000       0.000       0.000      *

  Specific indirect 117
    OBGEST
    PRGBP
    BMI
    MEDUC
    CIG0
    OTHM               0.000       0.000      0.000       0.000       0.000      *

  Specific indirect 118
    OBGEST
    PRGBP
    BMI
    MEDUC
    SOCADV
    OTHM              -0.006       0.000      0.000      -0.007      -0.006      *

  Specific indirect 119
    OBGEST
    PRGBP
    BMI
    CIG0
    SOCADV
    OTHM               0.000       0.000      0.000       0.000       0.000      *

  Specific indirect 120
    OBGEST
    PRGBP
    BMI
    MAGE
    CIG0
    OTHM               0.000       0.000      0.000       0.000       0.000      *

  Specific indirect 121
    OBGEST
    PRGBP
    BMI
    MAGE
    SOCADV
    OTHM              -0.006       0.000      0.000      -0.006      -0.006      *

  Specific indirect 122
    OBGEST
    PRGDM
    PAYER
    FEDUC
    SOCADV
    OTHM               0.000       0.000      0.146       0.000       0.000

  Specific indirect 123
    OBGEST
    PRGDM
    PAYER
    FAGE
    SOCADV
    OTHM               0.000       0.000      0.302       0.000       0.000

  Specific indirect 124
    OBGEST
    PRGDM
    MEDUC
    CIG0
    SOCADV
    OTHM               0.000       0.000      0.446       0.000       0.000

  Specific indirect 125
    OBGEST
    PRGDM
    WIC
    MEDUC
    CIG0
    OTHM               0.000       0.000      0.166       0.000       0.000

  Specific indirect 126
    OBGEST
    PRGDM
    WIC
    MEDUC
    SOCADV
    OTHM               0.000       0.000      0.166       0.000       0.000

  Specific indirect 127
    OBGEST
    PRGDM
    WIC
    MAGE
    CIG0
    OTHM               0.000       0.000      0.166       0.000       0.000

  Specific indirect 128
    OBGEST
    PRGDM
    WIC
    MAGE
    SOCADV
    OTHM               0.000       0.000      0.166       0.000       0.000

  Specific indirect 129
    OBGEST
    PRGDM
    MAGE
    CIG0
    SOCADV
    OTHM               0.000       0.000      0.000       0.000       0.000      *

  Specific indirect 130
    OBGEST
    PRGDM
    BMI
    MEDUC
    CIG0
    OTHM               0.000       0.000      0.000       0.000       0.000      *

  Specific indirect 131
    OBGEST
    PRGDM
    BMI
    MEDUC
    SOCADV
    OTHM              -0.003       0.000      0.000      -0.003      -0.003      *

  Specific indirect 132
    OBGEST
    PRGDM
    BMI
    CIG0
    SOCADV
    OTHM               0.000       0.000      0.000       0.000       0.000      *

  Specific indirect 133
    OBGEST
    PRGDM
    BMI
    MAGE
    CIG0
    OTHM               0.000       0.000      0.000       0.000       0.000      *

  Specific indirect 134
    OBGEST
    PRGDM
    BMI
    MAGE
    SOCADV
    OTHM              -0.003       0.000      0.000      -0.003      -0.003      *

  Specific indirect 135
    OBGEST
    BMI
    MEDUC
    CIG0
    SOCADV
    OTHM               0.000       0.000      0.000       0.000       0.000      *

  Specific indirect 136
    OBGEST
    BMI
    MAGE
    CIG0
    SOCADV
    OTHM               0.000       0.000      0.000       0.000       0.000      *

  Specific indirect 137
    OBGEST
    PRECAREM
    PAYER
    FEDUC
    SOCADV
    OTHM               0.000       0.000      0.000       0.000       0.000      *

  Specific indirect 138
    OBGEST
    PRECAREM
    PAYER
    FAGE
    SOCADV
    OTHM               0.000       0.000      0.208       0.000       0.000

  Specific indirect 139
    OBGEST
    PRECAREM
    MEDUC
    CIG0
    SOCADV
    OTHM               0.000       0.000      0.000       0.000       0.000      *

  Specific indirect 140
    OBGEST
    PRECAREM
    WIC
    MEDUC
    CIG0
    OTHM               0.000       0.000      0.000       0.000       0.000      *

  Specific indirect 141
    OBGEST
    PRECAREM
    WIC
    MEDUC
    SOCADV
    OTHM               0.000       0.000      0.000       0.000       0.000      *

  Specific indirect 142
    OBGEST
    PRECAREM
    WIC
    MAGE
    CIG0
    OTHM               0.000       0.000      0.000       0.000       0.000      *

  Specific indirect 143
    OBGEST
    PRECAREM
    WIC
    MAGE
    SOCADV
    OTHM               0.000       0.000      0.000       0.000       0.000      *

  Specific indirect 144
    OBGEST
    PRECAREM
    MAGE
    CIG0
    SOCADV
    OTHM               0.000       0.000      0.000       0.000       0.000      *

  Specific indirect 145
    OBGEST
    PRECAREM
    BMI
    MEDUC
    CIG0
    OTHM               0.000       0.000      0.000       0.000       0.000      *

  Specific indirect 146
    OBGEST
    PRECAREM
    BMI
    MEDUC
    SOCADV
    OTHM               0.000       0.000      0.000       0.000       0.000      *

  Specific indirect 147
    OBGEST
    PRECAREM
    BMI
    CIG0
    SOCADV
    OTHM               0.000       0.000      0.000       0.000       0.000      *

  Specific indirect 148
    OBGEST
    PRECAREM
    BMI
    MAGE
    CIG0
    OTHM               0.000       0.000      0.000       0.000       0.000      *

  Specific indirect 149
    OBGEST
    PRECAREM
    BMI
    MAGE
    SOCADV
    OTHM               0.000       0.000      0.000       0.000       0.000      *

  Specific indirect 150
    OBGEST
    PRGBP
    PAYER
    FEDUC
    FAGE
    SOCADV
    OTHM               0.000       0.000      0.012       0.000       0.000      *

  Specific indirect 151
    OBGEST
    PRGBP
    WIC
    MEDUC
    CIG0
    SOCADV
    OTHM               0.000       0.000      0.000       0.000       0.000      *

  Specific indirect 152
    OBGEST
    PRGBP
    WIC
    MAGE
    CIG0
    SOCADV
    OTHM               0.000       0.000      0.000       0.000       0.000      *

  Specific indirect 153
    OBGEST
    PRGBP
    BMI
    MEDUC
    CIG0
    SOCADV
    OTHM               0.000       0.000      0.000       0.000       0.000      *

  Specific indirect 154
    OBGEST
    PRGBP
    BMI
    MAGE
    CIG0
    SOCADV
    OTHM               0.000       0.000      0.000       0.000       0.000      *

  Specific indirect 155
    OBGEST
    PRGDM
    PAYER
    FEDUC
    FAGE
    SOCADV
    OTHM               0.000       0.000      0.155       0.000       0.000

  Specific indirect 156
    OBGEST
    PRGDM
    WIC
    MEDUC
    CIG0
    SOCADV
    OTHM               0.000       0.000      0.166       0.000       0.000

  Specific indirect 157
    OBGEST
    PRGDM
    WIC
    MAGE
    CIG0
    SOCADV
    OTHM               0.000       0.000      0.166       0.000       0.000

  Specific indirect 158
    OBGEST
    PRGDM
    BMI
    MEDUC
    CIG0
    SOCADV
    OTHM               0.000       0.000      0.000       0.000       0.000      *

  Specific indirect 159
    OBGEST
    PRGDM
    BMI
    MAGE
    CIG0
    SOCADV
    OTHM               0.000       0.000      0.000       0.000       0.000      *

  Specific indirect 160
    OBGEST
    PRECAREM
    PAYER
    FEDUC
    FAGE
    SOCADV
    OTHM               0.000       0.000      0.012       0.000       0.000      *

  Specific indirect 161
    OBGEST
    PRECAREM
    WIC
    MEDUC
    CIG0
    SOCADV
    OTHM               0.000       0.000      0.000       0.000       0.000      *

  Specific indirect 162
    OBGEST
    PRECAREM
    WIC
    MAGE
    CIG0
    SOCADV
    OTHM               0.000       0.000      0.000       0.000       0.000      *

  Specific indirect 163
    OBGEST
    PRECAREM
    BMI
    MEDUC
    CIG0
    SOCADV
    OTHM               0.000       0.000      0.000       0.000       0.000      *

  Specific indirect 164
    OBGEST
    PRECAREM
    BMI
    MAGE
    CIG0
    SOCADV
    OTHM               0.000       0.000      0.000       0.000       0.000      *

  Direct
    OBGEST
    OTHM              -0.134       0.009      0.000      -0.151      -0.117      *


Effects from AFRAMF to OBGEST

    Total             -0.079       0.007      0.000      -0.094      -0.065      *
    Total indirect     0.024       0.005      0.000       0.014       0.034      *

  Specific indirect 1
    OBGEST
    PAYER
    AFRAMF             0.002       0.001      0.000       0.001       0.003      *

  Specific indirect 2
    OBGEST
    CIG0
    AFRAMF             0.000       0.001      0.315      -0.001       0.002

  Specific indirect 3
    OBGEST
    WIC
    AFRAMF             0.002       0.001      0.003       0.001       0.004      *

  Specific indirect 4
    OBGEST
    PRGBP
    AFRAMF             0.037       0.004      0.000       0.029       0.045      *

  Specific indirect 5
    OBGEST
    PRGDM
    AFRAMF             0.020       0.002      0.000       0.015       0.024      *

  Specific indirect 6
    OBGEST
    FAGE
    AFRAMF             0.000       0.000      0.354       0.000       0.000

  Specific indirect 7
    OBGEST
    PRECAREM
    AFRAMF             0.004       0.000      0.000       0.003       0.005      *

  Specific indirect 8
    OBGEST
    SOCADV
    AFRAMF            -0.069       0.009      0.000      -0.086      -0.053      *

  Specific indirect 9
    OBGEST
    PAYER
    FEDUC
    AFRAMF             0.000       0.000      0.000       0.000       0.000      *

  Specific indirect 10
    OBGEST
    PAYER
    FAGE
    AFRAMF             0.000       0.000      0.208       0.000       0.000

  Specific indirect 11
    OBGEST
    PAYER
    SOCADV
    AFRAMF             0.011       0.003      0.000       0.006       0.017      *

  Specific indirect 12
    OBGEST
    MEDUC
    CIG0
    AFRAMF             0.000       0.000      0.000       0.000       0.000      *

  Specific indirect 13
    OBGEST
    MEDUC
    SOCADV
    AFRAMF             0.012       0.003      0.000       0.006       0.019      *

  Specific indirect 14
    OBGEST
    CIG0
    SOCADV
    AFRAMF            -0.001       0.001      0.315      -0.004       0.002

  Specific indirect 15
    OBGEST
    WIC
    SOCADV
    AFRAMF             0.007       0.002      0.003       0.002       0.012      *

  Specific indirect 16
    OBGEST
    PRGBP
    PAYER
    AFRAMF             0.002       0.000      0.000       0.001       0.002      *

  Specific indirect 17
    OBGEST
    PRGBP
    CIG0
    AFRAMF             0.001       0.000      0.048       0.000       0.002

  Specific indirect 18
    OBGEST
    PRGBP
    WIC
    AFRAMF             0.002       0.000      0.000       0.002       0.003      *

  Specific indirect 19
    OBGEST
    PRGBP
    FAGE
    AFRAMF             0.000       0.000      0.000       0.000       0.001      *

  Specific indirect 20
    OBGEST
    PRGBP
    SOCADV
    AFRAMF            -0.042       0.004      0.000      -0.050      -0.033      *

  Specific indirect 21
    OBGEST
    PRGDM
    PAYER
    AFRAMF             0.000       0.000      0.146       0.000       0.000

  Specific indirect 22
    OBGEST
    PRGDM
    CIG0
    AFRAMF             0.002       0.000      0.000       0.001       0.002      *

  Specific indirect 23
    OBGEST
    PRGDM
    WIC
    AFRAMF             0.000       0.000      0.166      -0.001       0.000

  Specific indirect 24
    OBGEST
    PRGDM
    FAGE
    AFRAMF             0.000       0.000      0.000       0.000       0.000      *

  Specific indirect 25
    OBGEST
    PRGDM
    SOCADV
    AFRAMF            -0.005       0.002      0.023      -0.009       0.000      *

  Specific indirect 26
    OBGEST
    FAGE
    SOCADV
    AFRAMF             0.000       0.001      0.354      -0.001       0.002

  Specific indirect 27
    OBGEST
    MAGE
    CIG0
    AFRAMF             0.000       0.000      0.074       0.000       0.000

  Specific indirect 28
    OBGEST
    MAGE
    SOCADV
    AFRAMF            -0.002       0.002      0.074      -0.005       0.001

  Specific indirect 29
    OBGEST
    MHT
    SOCADV
    AFRAMF            -0.005       0.000      0.000      -0.005      -0.004      *

  Specific indirect 30
    OBGEST
    BMI
    CIG0
    AFRAMF             0.000       0.000      0.000       0.000       0.000      *

  Specific indirect 31
    OBGEST
    BMI
    SOCADV
    AFRAMF             0.034       0.001      0.000       0.031       0.036      *

  Specific indirect 32
    OBGEST
    PRECAREM
    PAYER
    AFRAMF             0.001       0.000      0.000       0.001       0.001      *

  Specific indirect 33
    OBGEST
    PRECAREM
    CIG0
    AFRAMF             0.000       0.000      0.000       0.000       0.000      *

  Specific indirect 34
    OBGEST
    PRECAREM
    WIC
    AFRAMF            -0.001       0.000      0.000      -0.001      -0.001      *

  Specific indirect 35
    OBGEST
    PRECAREM
    SOCADV
    AFRAMF             0.001       0.000      0.020       0.000       0.001      *

  Specific indirect 36
    OBGEST
    PAYER
    FEDUC
    FAGE
    AFRAMF             0.000       0.000      0.012       0.000       0.000      *

  Specific indirect 37
    OBGEST
    PAYER
    FEDUC
    SOCADV
    AFRAMF            -0.001       0.000      0.000      -0.001       0.000      *

  Specific indirect 38
    OBGEST
    PAYER
    FAGE
    SOCADV
    AFRAMF             0.000       0.000      0.208       0.000       0.000

  Specific indirect 39
    OBGEST
    MEDUC
    CIG0
    SOCADV
    AFRAMF             0.000       0.000      0.000       0.000       0.001      *

  Specific indirect 40
    OBGEST
    WIC
    MEDUC
    CIG0
    AFRAMF             0.000       0.000      0.003       0.000       0.000      *

  Specific indirect 41
    OBGEST
    WIC
    MEDUC
    SOCADV
    AFRAMF             0.000       0.000      0.003       0.000       0.000      *

  Specific indirect 42
    OBGEST
    WIC
    MAGE
    CIG0
    AFRAMF             0.000       0.000      0.003       0.000       0.000      *

  Specific indirect 43
    OBGEST
    WIC
    MAGE
    SOCADV
    AFRAMF             0.000       0.000      0.003       0.000       0.001      *

  Specific indirect 44
    OBGEST
    PRGBP
    PAYER
    FEDUC
    AFRAMF             0.000       0.000      0.000       0.000       0.000      *

  Specific indirect 45
    OBGEST
    PRGBP
    PAYER
    FAGE
    AFRAMF             0.000       0.000      0.208       0.000       0.000

  Specific indirect 46
    OBGEST
    PRGBP
    PAYER
    SOCADV
    AFRAMF             0.009       0.001      0.000       0.006       0.012      *

  Specific indirect 47
    OBGEST
    PRGBP
    MEDUC
    CIG0
    AFRAMF             0.000       0.000      0.000       0.000       0.000      *

  Specific indirect 48
    OBGEST
    PRGBP
    MEDUC
    SOCADV
    AFRAMF             0.009       0.002      0.000       0.006       0.013      *

  Specific indirect 49
    OBGEST
    PRGBP
    CIG0
    SOCADV
    AFRAMF            -0.001       0.001      0.048      -0.003       0.000

  Specific indirect 50
    OBGEST
    PRGBP
    WIC
    SOCADV
    AFRAMF             0.007       0.001      0.000       0.005       0.010      *

  Specific indirect 51
    OBGEST
    PRGBP
    FAGE
    SOCADV
    AFRAMF            -0.003       0.000      0.000      -0.004      -0.002      *

  Specific indirect 52
    OBGEST
    PRGBP
    MAGE
    CIG0
    AFRAMF             0.000       0.000      0.000       0.000       0.000      *

  Specific indirect 53
    OBGEST
    PRGBP
    MAGE
    SOCADV
    AFRAMF             0.008       0.001      0.000       0.007       0.010      *

  Specific indirect 54
    OBGEST
    PRGBP
    MHT
    SOCADV
    AFRAMF             0.001       0.000      0.000       0.001       0.001      *

  Specific indirect 55
    OBGEST
    PRGBP
    BMI
    CIG0
    AFRAMF             0.000       0.000      0.000       0.000       0.000      *

  Specific indirect 56
    OBGEST
    PRGBP
    BMI
    SOCADV
    AFRAMF            -0.025       0.001      0.000      -0.026      -0.024      *

  Specific indirect 57
    OBGEST
    PRGDM
    PAYER
    FEDUC
    AFRAMF             0.000       0.000      0.146       0.000       0.000

  Specific indirect 58
    OBGEST
    PRGDM
    PAYER
    FAGE
    AFRAMF             0.000       0.000      0.302       0.000       0.000

  Specific indirect 59
    OBGEST
    PRGDM
    PAYER
    SOCADV
    AFRAMF             0.001       0.001      0.146      -0.001       0.002

  Specific indirect 60
    OBGEST
    PRGDM
    MEDUC
    CIG0
    AFRAMF             0.000       0.000      0.446       0.000       0.000

  Specific indirect 61
    OBGEST
    PRGDM
    MEDUC
    SOCADV
    AFRAMF             0.000       0.001      0.446      -0.002       0.002

  Specific indirect 62
    OBGEST
    PRGDM
    CIG0
    SOCADV
    AFRAMF            -0.003       0.000      0.000      -0.004      -0.002      *

  Specific indirect 63
    OBGEST
    PRGDM
    WIC
    SOCADV
    AFRAMF            -0.001       0.001      0.166      -0.002       0.001

  Specific indirect 64
    OBGEST
    PRGDM
    FAGE
    SOCADV
    AFRAMF             0.001       0.000      0.000       0.001       0.001      *

  Specific indirect 65
    OBGEST
    PRGDM
    MAGE
    CIG0
    AFRAMF             0.000       0.000      0.000       0.000       0.000      *

  Specific indirect 66
    OBGEST
    PRGDM
    MAGE
    SOCADV
    AFRAMF             0.014       0.000      0.000       0.013       0.015      *

  Specific indirect 67
    OBGEST
    PRGDM
    MHT
    SOCADV
    AFRAMF            -0.001       0.000      0.000      -0.002      -0.001      *

  Specific indirect 68
    OBGEST
    PRGDM
    BMI
    CIG0
    AFRAMF             0.000       0.000      0.000       0.000       0.000      *

  Specific indirect 69
    OBGEST
    PRGDM
    BMI
    SOCADV
    AFRAMF            -0.012       0.000      0.000      -0.013      -0.011      *

  Specific indirect 70
    OBGEST
    MAGE
    CIG0
    SOCADV
    AFRAMF             0.000       0.000      0.074       0.000       0.000

  Specific indirect 71
    OBGEST
    BMI
    MEDUC
    CIG0
    AFRAMF             0.000       0.000      0.000       0.000       0.000      *

  Specific indirect 72
    OBGEST
    BMI
    MEDUC
    SOCADV
    AFRAMF            -0.011       0.001      0.000      -0.012      -0.010      *

  Specific indirect 73
    OBGEST
    BMI
    CIG0
    SOCADV
    AFRAMF            -0.001       0.000      0.000      -0.001       0.000      *

  Specific indirect 74
    OBGEST
    BMI
    MAGE
    CIG0
    AFRAMF             0.000       0.000      0.000       0.000       0.000      *

  Specific indirect 75
    OBGEST
    BMI
    MAGE
    SOCADV
    AFRAMF            -0.010       0.000      0.000      -0.011      -0.009      *

  Specific indirect 76
    OBGEST
    PRECAREM
    PAYER
    FEDUC
    AFRAMF             0.000       0.000      0.000       0.000       0.000      *

  Specific indirect 77
    OBGEST
    PRECAREM
    PAYER
    FAGE
    AFRAMF             0.000       0.000      0.208       0.000       0.000

  Specific indirect 78
    OBGEST
    PRECAREM
    PAYER
    SOCADV
    AFRAMF             0.004       0.000      0.000       0.004       0.004      *

  Specific indirect 79
    OBGEST
    PRECAREM
    MEDUC
    CIG0
    AFRAMF             0.000       0.000      0.000       0.000       0.000      *

  Specific indirect 80
    OBGEST
    PRECAREM
    MEDUC
    SOCADV
    AFRAMF             0.002       0.000      0.000       0.002       0.002      *

  Specific indirect 81
    OBGEST
    PRECAREM
    CIG0
    SOCADV
    AFRAMF             0.000       0.000      0.000       0.000       0.001      *

  Specific indirect 82
    OBGEST
    PRECAREM
    WIC
    SOCADV
    AFRAMF            -0.002       0.000      0.000      -0.002      -0.002      *

  Specific indirect 83
    OBGEST
    PRECAREM
    MAGE
    CIG0
    AFRAMF             0.000       0.000      0.000       0.000       0.000      *

  Specific indirect 84
    OBGEST
    PRECAREM
    MAGE
    SOCADV
    AFRAMF             0.001       0.000      0.000       0.001       0.001      *

  Specific indirect 85
    OBGEST
    PRECAREM
    BMI
    CIG0
    AFRAMF             0.000       0.000      0.000       0.000       0.000      *

  Specific indirect 86
    OBGEST
    PRECAREM
    BMI
    SOCADV
    AFRAMF             0.000       0.000      0.000       0.000       0.000      *

  Specific indirect 87
    OBGEST
    PAYER
    FEDUC
    FAGE
    SOCADV
    AFRAMF             0.000       0.000      0.012       0.000       0.000      *

  Specific indirect 88
    OBGEST
    WIC
    MEDUC
    CIG0
    SOCADV
    AFRAMF             0.000       0.000      0.003       0.000       0.000      *

  Specific indirect 89
    OBGEST
    WIC
    MAGE
    CIG0
    SOCADV
    AFRAMF             0.000       0.000      0.003       0.000       0.000      *

  Specific indirect 90
    OBGEST
    PRGBP
    PAYER
    FEDUC
    FAGE
    AFRAMF             0.000       0.000      0.012       0.000       0.000      *

  Specific indirect 91
    OBGEST
    PRGBP
    PAYER
    FEDUC
    SOCADV
    AFRAMF            -0.001       0.000      0.000      -0.001       0.000      *

  Specific indirect 92
    OBGEST
    PRGBP
    PAYER
    FAGE
    SOCADV
    AFRAMF             0.000       0.000      0.208       0.000       0.000

  Specific indirect 93
    OBGEST
    PRGBP
    MEDUC
    CIG0
    SOCADV
    AFRAMF             0.000       0.000      0.000       0.000       0.000      *

  Specific indirect 94
    OBGEST
    PRGBP
    WIC
    MEDUC
    CIG0
    AFRAMF             0.000       0.000      0.000       0.000       0.000      *

  Specific indirect 95
    OBGEST
    PRGBP
    WIC
    MEDUC
    SOCADV
    AFRAMF             0.000       0.000      0.000       0.000       0.000      *

  Specific indirect 96
    OBGEST
    PRGBP
    WIC
    MAGE
    CIG0
    AFRAMF             0.000       0.000      0.000       0.000       0.000      *

  Specific indirect 97
    OBGEST
    PRGBP
    WIC
    MAGE
    SOCADV
    AFRAMF             0.000       0.000      0.000       0.000       0.001      *

  Specific indirect 98
    OBGEST
    PRGBP
    MAGE
    CIG0
    SOCADV
    AFRAMF             0.000       0.000      0.000       0.000       0.000      *

  Specific indirect 99
    OBGEST
    PRGBP
    BMI
    MEDUC
    CIG0
    AFRAMF             0.000       0.000      0.000       0.000       0.000      *

  Specific indirect 100
    OBGEST
    PRGBP
    BMI
    MEDUC
    SOCADV
    AFRAMF             0.008       0.000      0.000       0.008       0.009      *

  Specific indirect 101
    OBGEST
    PRGBP
    BMI
    CIG0
    SOCADV
    AFRAMF             0.000       0.000      0.000       0.000       0.001      *

  Specific indirect 102
    OBGEST
    PRGBP
    BMI
    MAGE
    CIG0
    AFRAMF             0.000       0.000      0.000       0.000       0.000      *

  Specific indirect 103
    OBGEST
    PRGBP
    BMI
    MAGE
    SOCADV
    AFRAMF             0.007       0.000      0.000       0.007       0.008      *

  Specific indirect 104
    OBGEST
    PRGDM
    PAYER
    FEDUC
    FAGE
    AFRAMF             0.000       0.000      0.155       0.000       0.000

  Specific indirect 105
    OBGEST
    PRGDM
    PAYER
    FEDUC
    SOCADV
    AFRAMF             0.000       0.000      0.146       0.000       0.000

  Specific indirect 106
    OBGEST
    PRGDM
    PAYER
    FAGE
    SOCADV
    AFRAMF             0.000       0.000      0.302       0.000       0.000

  Specific indirect 107
    OBGEST
    PRGDM
    MEDUC
    CIG0
    SOCADV
    AFRAMF             0.000       0.000      0.446       0.000       0.000

  Specific indirect 108
    OBGEST
    PRGDM
    WIC
    MEDUC
    CIG0
    AFRAMF             0.000       0.000      0.166       0.000       0.000

  Specific indirect 109
    OBGEST
    PRGDM
    WIC
    MEDUC
    SOCADV
    AFRAMF             0.000       0.000      0.166       0.000       0.000

  Specific indirect 110
    OBGEST
    PRGDM
    WIC
    MAGE
    CIG0
    AFRAMF             0.000       0.000      0.166       0.000       0.000

  Specific indirect 111
    OBGEST
    PRGDM
    WIC
    MAGE
    SOCADV
    AFRAMF             0.000       0.000      0.166       0.000       0.000

  Specific indirect 112
    OBGEST
    PRGDM
    MAGE
    CIG0
    SOCADV
    AFRAMF             0.000       0.000      0.000       0.000       0.000      *

  Specific indirect 113
    OBGEST
    PRGDM
    BMI
    MEDUC
    CIG0
    AFRAMF             0.000       0.000      0.000       0.000       0.000      *

  Specific indirect 114
    OBGEST
    PRGDM
    BMI
    MEDUC
    SOCADV
    AFRAMF             0.004       0.000      0.000       0.004       0.004      *

  Specific indirect 115
    OBGEST
    PRGDM
    BMI
    CIG0
    SOCADV
    AFRAMF             0.000       0.000      0.000       0.000       0.000      *

  Specific indirect 116
    OBGEST
    PRGDM
    BMI
    MAGE
    CIG0
    AFRAMF             0.000       0.000      0.000       0.000       0.000      *

  Specific indirect 117
    OBGEST
    PRGDM
    BMI
    MAGE
    SOCADV
    AFRAMF             0.004       0.000      0.000       0.003       0.004      *

  Specific indirect 118
    OBGEST
    BMI
    MEDUC
    CIG0
    SOCADV
    AFRAMF             0.000       0.000      0.000       0.000       0.000      *

  Specific indirect 119
    OBGEST
    BMI
    MAGE
    CIG0
    SOCADV
    AFRAMF             0.000       0.000      0.000       0.000       0.000      *

  Specific indirect 120
    OBGEST
    PRECAREM
    PAYER
    FEDUC
    FAGE
    AFRAMF             0.000       0.000      0.012       0.000       0.000      *

  Specific indirect 121
    OBGEST
    PRECAREM
    PAYER
    FEDUC
    SOCADV
    AFRAMF             0.000       0.000      0.000       0.000       0.000      *

  Specific indirect 122
    OBGEST
    PRECAREM
    PAYER
    FAGE
    SOCADV
    AFRAMF             0.000       0.000      0.208       0.000       0.000

  Specific indirect 123
    OBGEST
    PRECAREM
    MEDUC
    CIG0
    SOCADV
    AFRAMF             0.000       0.000      0.000       0.000       0.000      *

  Specific indirect 124
    OBGEST
    PRECAREM
    WIC
    MEDUC
    CIG0
    AFRAMF             0.000       0.000      0.000       0.000       0.000      *

  Specific indirect 125
    OBGEST
    PRECAREM
    WIC
    MEDUC
    SOCADV
    AFRAMF             0.000       0.000      0.000       0.000       0.000      *

  Specific indirect 126
    OBGEST
    PRECAREM
    WIC
    MAGE
    CIG0
    AFRAMF             0.000       0.000      0.000       0.000       0.000      *

  Specific indirect 127
    OBGEST
    PRECAREM
    WIC
    MAGE
    SOCADV
    AFRAMF             0.000       0.000      0.000       0.000       0.000      *

  Specific indirect 128
    OBGEST
    PRECAREM
    MAGE
    CIG0
    SOCADV
    AFRAMF             0.000       0.000      0.000       0.000       0.000      *

  Specific indirect 129
    OBGEST
    PRECAREM
    BMI
    MEDUC
    CIG0
    AFRAMF             0.000       0.000      0.000       0.000       0.000      *

  Specific indirect 130
    OBGEST
    PRECAREM
    BMI
    MEDUC
    SOCADV
    AFRAMF             0.000       0.000      0.000       0.000       0.000      *

  Specific indirect 131
    OBGEST
    PRECAREM
    BMI
    CIG0
    SOCADV
    AFRAMF             0.000       0.000      0.000       0.000       0.000      *

  Specific indirect 132
    OBGEST
    PRECAREM
    BMI
    MAGE
    CIG0
    AFRAMF             0.000       0.000      0.000       0.000       0.000      *

  Specific indirect 133
    OBGEST
    PRECAREM
    BMI
    MAGE
    SOCADV
    AFRAMF             0.000       0.000      0.000       0.000       0.000      *

  Specific indirect 134
    OBGEST
    PRGBP
    PAYER
    FEDUC
    FAGE
    SOCADV
    AFRAMF             0.000       0.000      0.012       0.000       0.000      *

  Specific indirect 135
    OBGEST
    PRGBP
    WIC
    MEDUC
    CIG0
    SOCADV
    AFRAMF             0.000       0.000      0.000       0.000       0.000      *

  Specific indirect 136
    OBGEST
    PRGBP
    WIC
    MAGE
    CIG0
    SOCADV
    AFRAMF             0.000       0.000      0.000       0.000       0.000      *

  Specific indirect 137
    OBGEST
    PRGBP
    BMI
    MEDUC
    CIG0
    SOCADV
    AFRAMF             0.000       0.000      0.000       0.000       0.000      *

  Specific indirect 138
    OBGEST
    PRGBP
    BMI
    MAGE
    CIG0
    SOCADV
    AFRAMF             0.000       0.000      0.000       0.000       0.000      *

  Specific indirect 139
    OBGEST
    PRGDM
    PAYER
    FEDUC
    FAGE
    SOCADV
    AFRAMF             0.000       0.000      0.155       0.000       0.000

  Specific indirect 140
    OBGEST
    PRGDM
    WIC
    MEDUC
    CIG0
    SOCADV
    AFRAMF             0.000       0.000      0.166       0.000       0.000

  Specific indirect 141
    OBGEST
    PRGDM
    WIC
    MAGE
    CIG0
    SOCADV
    AFRAMF             0.000       0.000      0.166       0.000       0.000

  Specific indirect 142
    OBGEST
    PRGDM
    BMI
    MEDUC
    CIG0
    SOCADV
    AFRAMF             0.000       0.000      0.000       0.000       0.000      *

  Specific indirect 143
    OBGEST
    PRGDM
    BMI
    MAGE
    CIG0
    SOCADV
    AFRAMF             0.000       0.000      0.000       0.000       0.000      *

  Specific indirect 144
    OBGEST
    PRECAREM
    PAYER
    FEDUC
    FAGE
    SOCADV
    AFRAMF             0.000       0.000      0.012       0.000       0.000      *

  Specific indirect 145
    OBGEST
    PRECAREM
    WIC
    MEDUC
    CIG0
    SOCADV
    AFRAMF             0.000       0.000      0.000       0.000       0.000      *

  Specific indirect 146
    OBGEST
    PRECAREM
    WIC
    MAGE
    CIG0
    SOCADV
    AFRAMF             0.000       0.000      0.000       0.000       0.000      *

  Specific indirect 147
    OBGEST
    PRECAREM
    BMI
    MEDUC
    CIG0
    SOCADV
    AFRAMF             0.000       0.000      0.000       0.000       0.000      *

  Specific indirect 148
    OBGEST
    PRECAREM
    BMI
    MAGE
    CIG0
    SOCADV
    AFRAMF             0.000       0.000      0.000       0.000       0.000      *

  Direct
    OBGEST
    AFRAMF            -0.103       0.008      0.000      -0.120      -0.087      *


Effects from FHISP to OBGEST

    Total             -0.047       0.005      0.000      -0.058      -0.037      *
    Total indirect     0.007       0.004      0.044      -0.001       0.016

  Specific indirect 1
    OBGEST
    PAYER
    FHISP              0.002       0.000      0.000       0.001       0.002      *

  Specific indirect 2
    OBGEST
    CIG0
    FHISP              0.001       0.002      0.315      -0.003       0.004

  Specific indirect 3
    OBGEST
    WIC
    FHISP              0.002       0.001      0.003       0.001       0.003      *

  Specific indirect 4
    OBGEST
    PRGBP
    FHISP              0.028       0.003      0.000       0.022       0.034      *

  Specific indirect 5
    OBGEST
    PRGDM
    FHISP              0.006       0.002      0.000       0.003       0.010      *

  Specific indirect 6
    OBGEST
    FAGE
    FHISP              0.000       0.000      0.354       0.000       0.000

  Specific indirect 7
    OBGEST
    PRECAREM
    FHISP              0.002       0.000      0.000       0.001       0.002      *

  Specific indirect 8
    OBGEST
    SOCADV
    FHISP             -0.058       0.007      0.000      -0.072      -0.044      *

  Specific indirect 9
    OBGEST
    PAYER
    FEDUC
    FHISP              0.000       0.000      0.000       0.000       0.000      *

  Specific indirect 10
    OBGEST
    PAYER
    FAGE
    FHISP              0.000       0.000      0.208       0.000       0.000

  Specific indirect 11
    OBGEST
    PAYER
    SOCADV
    FHISP              0.009       0.002      0.000       0.005       0.014      *

  Specific indirect 12
    OBGEST
    MEDUC
    CIG0
    FHISP             -0.001       0.000      0.000      -0.001       0.000      *

  Specific indirect 13
    OBGEST
    MEDUC
    SOCADV
    FHISP              0.010       0.003      0.000       0.005       0.016      *

  Specific indirect 14
    OBGEST
    CIG0
    SOCADV
    FHISP             -0.001       0.001      0.315      -0.003       0.002

  Specific indirect 15
    OBGEST
    WIC
    SOCADV
    FHISP              0.006       0.002      0.003       0.001       0.010      *

  Specific indirect 16
    OBGEST
    PRGBP
    PAYER
    FHISP              0.001       0.000      0.000       0.001       0.002      *

  Specific indirect 17
    OBGEST
    PRGBP
    CIG0
    FHISP              0.002       0.001      0.048       0.000       0.003

  Specific indirect 18
    OBGEST
    PRGBP
    WIC
    FHISP              0.002       0.000      0.000       0.001       0.003      *

  Specific indirect 19
    OBGEST
    PRGBP
    FAGE
    FHISP              0.000       0.000      0.003       0.000       0.000      *

  Specific indirect 20
    OBGEST
    PRGBP
    SOCADV
    FHISP             -0.035       0.004      0.000      -0.042      -0.028      *

  Specific indirect 21
    OBGEST
    PRGDM
    PAYER
    FHISP              0.000       0.000      0.146       0.000       0.000

  Specific indirect 22
    OBGEST
    PRGDM
    CIG0
    FHISP              0.004       0.001      0.000       0.003       0.005      *

  Specific indirect 23
    OBGEST
    PRGDM
    WIC
    FHISP              0.000       0.000      0.166      -0.001       0.000

  Specific indirect 24
    OBGEST
    PRGDM
    FAGE
    FHISP              0.000       0.000      0.003       0.000       0.000      *

  Specific indirect 25
    OBGEST
    PRGDM
    SOCADV
    FHISP             -0.004       0.002      0.023      -0.007       0.000

  Specific indirect 26
    OBGEST
    FAGE
    SOCADV
    FHISP              0.000       0.001      0.354      -0.001       0.002

  Specific indirect 27
    OBGEST
    MAGE
    CIG0
    FHISP              0.000       0.000      0.074       0.000       0.000

  Specific indirect 28
    OBGEST
    MAGE
    SOCADV
    FHISP             -0.002       0.001      0.074      -0.005       0.001

  Specific indirect 29
    OBGEST
    MHT
    SOCADV
    FHISP             -0.004       0.000      0.000      -0.004      -0.004      *

  Specific indirect 30
    OBGEST
    BMI
    CIG0
    FHISP              0.001       0.000      0.000       0.000       0.001      *

  Specific indirect 31
    OBGEST
    BMI
    SOCADV
    FHISP              0.028       0.001      0.000       0.026       0.030      *

  Specific indirect 32
    OBGEST
    PRECAREM
    PAYER
    FHISP              0.001       0.000      0.000       0.000       0.001      *

  Specific indirect 33
    OBGEST
    PRECAREM
    CIG0
    FHISP             -0.001       0.000      0.000      -0.001       0.000      *

  Specific indirect 34
    OBGEST
    PRECAREM
    WIC
    FHISP             -0.001       0.000      0.000      -0.001       0.000      *

  Specific indirect 35
    OBGEST
    PRECAREM
    SOCADV
    FHISP              0.001       0.000      0.020       0.000       0.001      *

  Specific indirect 36
    OBGEST
    PAYER
    FEDUC
    FAGE
    FHISP              0.000       0.000      0.015       0.000       0.000      *

  Specific indirect 37
    OBGEST
    PAYER
    FEDUC
    SOCADV
    FHISP             -0.001       0.000      0.000      -0.001       0.000      *

  Specific indirect 38
    OBGEST
    PAYER
    FAGE
    SOCADV
    FHISP              0.000       0.000      0.208       0.000       0.000

  Specific indirect 39
    OBGEST
    MEDUC
    CIG0
    SOCADV
    FHISP              0.000       0.000      0.000       0.000       0.001      *

  Specific indirect 40
    OBGEST
    WIC
    MEDUC
    CIG0
    FHISP              0.000       0.000      0.003       0.000       0.000      *

  Specific indirect 41
    OBGEST
    WIC
    MEDUC
    SOCADV
    FHISP              0.000       0.000      0.003       0.000       0.000      *

  Specific indirect 42
    OBGEST
    WIC
    MAGE
    CIG0
    FHISP              0.000       0.000      0.003       0.000       0.000      *

  Specific indirect 43
    OBGEST
    WIC
    MAGE
    SOCADV
    FHISP              0.000       0.000      0.003       0.000       0.001      *

  Specific indirect 44
    OBGEST
    PRGBP
    PAYER
    FEDUC
    FHISP              0.000       0.000      0.000       0.000       0.000      *

  Specific indirect 45
    OBGEST
    PRGBP
    PAYER
    FAGE
    FHISP              0.000       0.000      0.208       0.000       0.000

  Specific indirect 46
    OBGEST
    PRGBP
    PAYER
    SOCADV
    FHISP              0.007       0.001      0.000       0.005       0.010      *

  Specific indirect 47
    OBGEST
    PRGBP
    MEDUC
    CIG0
    FHISP              0.000       0.000      0.000      -0.001       0.000      *

  Specific indirect 48
    OBGEST
    PRGBP
    MEDUC
    SOCADV
    FHISP              0.008       0.001      0.000       0.005       0.010      *

  Specific indirect 49
    OBGEST
    PRGBP
    CIG0
    SOCADV
    FHISP             -0.001       0.001      0.048      -0.002       0.000

  Specific indirect 50
    OBGEST
    PRGBP
    WIC
    SOCADV
    FHISP              0.006       0.001      0.000       0.004       0.008      *

  Specific indirect 51
    OBGEST
    PRGBP
    FAGE
    SOCADV
    FHISP             -0.003       0.000      0.000      -0.003      -0.002      *

  Specific indirect 52
    OBGEST
    PRGBP
    MAGE
    CIG0
    FHISP              0.000       0.000      0.000       0.000       0.000      *

  Specific indirect 53
    OBGEST
    PRGBP
    MAGE
    SOCADV
    FHISP              0.007       0.001      0.000       0.006       0.008      *

  Specific indirect 54
    OBGEST
    PRGBP
    MHT
    SOCADV
    FHISP              0.001       0.000      0.000       0.001       0.001      *

  Specific indirect 55
    OBGEST
    PRGBP
    BMI
    CIG0
    FHISP              0.000       0.000      0.000      -0.001       0.000      *

  Specific indirect 56
    OBGEST
    PRGBP
    BMI
    SOCADV
    FHISP             -0.021       0.001      0.000      -0.022      -0.020      *

  Specific indirect 57
    OBGEST
    PRGDM
    PAYER
    FEDUC
    FHISP              0.000       0.000      0.146       0.000       0.000

  Specific indirect 58
    OBGEST
    PRGDM
    PAYER
    FAGE
    FHISP              0.000       0.000      0.302       0.000       0.000

  Specific indirect 59
    OBGEST
    PRGDM
    PAYER
    SOCADV
    FHISP              0.001       0.001      0.146      -0.001       0.002

  Specific indirect 60
    OBGEST
    PRGDM
    MEDUC
    CIG0
    FHISP              0.000       0.000      0.446       0.000       0.000

  Specific indirect 61
    OBGEST
    PRGDM
    MEDUC
    SOCADV
    FHISP              0.000       0.001      0.446      -0.001       0.001

  Specific indirect 62
    OBGEST
    PRGDM
    CIG0
    SOCADV
    FHISP             -0.003       0.000      0.000      -0.003      -0.002      *

  Specific indirect 63
    OBGEST
    PRGDM
    WIC
    SOCADV
    FHISP             -0.001       0.001      0.166      -0.002       0.001

  Specific indirect 64
    OBGEST
    PRGDM
    FAGE
    SOCADV
    FHISP              0.001       0.000      0.000       0.000       0.001      *

  Specific indirect 65
    OBGEST
    PRGDM
    MAGE
    CIG0
    FHISP              0.000       0.000      0.000       0.000       0.000      *

  Specific indirect 66
    OBGEST
    PRGDM
    MAGE
    SOCADV
    FHISP              0.012       0.000      0.000       0.011       0.013      *

  Specific indirect 67
    OBGEST
    PRGDM
    MHT
    SOCADV
    FHISP             -0.001       0.000      0.000      -0.001      -0.001      *

  Specific indirect 68
    OBGEST
    PRGDM
    BMI
    CIG0
    FHISP              0.000       0.000      0.000       0.000       0.000      *

  Specific indirect 69
    OBGEST
    PRGDM
    BMI
    SOCADV
    FHISP             -0.010       0.000      0.000      -0.011      -0.009      *

  Specific indirect 70
    OBGEST
    MAGE
    CIG0
    SOCADV
    FHISP              0.000       0.000      0.074       0.000       0.000

  Specific indirect 71
    OBGEST
    BMI
    MEDUC
    CIG0
    FHISP              0.001       0.000      0.000       0.000       0.001      *

  Specific indirect 72
    OBGEST
    BMI
    MEDUC
    SOCADV
    FHISP             -0.009       0.000      0.000      -0.010      -0.008      *

  Specific indirect 73
    OBGEST
    BMI
    CIG0
    SOCADV
    FHISP              0.000       0.000      0.000      -0.001       0.000      *

  Specific indirect 74
    OBGEST
    BMI
    MAGE
    CIG0
    FHISP              0.000       0.000      0.000       0.000       0.000      *

  Specific indirect 75
    OBGEST
    BMI
    MAGE
    SOCADV
    FHISP             -0.008       0.000      0.000      -0.009      -0.008      *

  Specific indirect 76
    OBGEST
    PRECAREM
    PAYER
    FEDUC
    FHISP              0.000       0.000      0.000       0.000       0.000      *

  Specific indirect 77
    OBGEST
    PRECAREM
    PAYER
    FAGE
    FHISP              0.000       0.000      0.208       0.000       0.000

  Specific indirect 78
    OBGEST
    PRECAREM
    PAYER
    SOCADV
    FHISP              0.003       0.000      0.000       0.003       0.004      *

  Specific indirect 79
    OBGEST
    PRECAREM
    MEDUC
    CIG0
    FHISP              0.000       0.000      0.000       0.000       0.000      *

  Specific indirect 80
    OBGEST
    PRECAREM
    MEDUC
    SOCADV
    FHISP              0.001       0.000      0.000       0.001       0.002      *

  Specific indirect 81
    OBGEST
    PRECAREM
    CIG0
    SOCADV
    FHISP              0.000       0.000      0.000       0.000       0.001      *

  Specific indirect 82
    OBGEST
    PRECAREM
    WIC
    SOCADV
    FHISP             -0.001       0.000      0.000      -0.002      -0.001      *

  Specific indirect 83
    OBGEST
    PRECAREM
    MAGE
    CIG0
    FHISP              0.000       0.000      0.000       0.000       0.000      *

  Specific indirect 84
    OBGEST
    PRECAREM
    MAGE
    SOCADV
    FHISP              0.001       0.000      0.000       0.001       0.001      *

  Specific indirect 85
    OBGEST
    PRECAREM
    BMI
    CIG0
    FHISP              0.000       0.000      0.000       0.000       0.000      *

  Specific indirect 86
    OBGEST
    PRECAREM
    BMI
    SOCADV
    FHISP              0.000       0.000      0.000       0.000       0.000      *

  Specific indirect 87
    OBGEST
    PAYER
    FEDUC
    FAGE
    SOCADV
    FHISP              0.000       0.000      0.012       0.000       0.000      *

  Specific indirect 88
    OBGEST
    WIC
    MEDUC
    CIG0
    SOCADV
    FHISP              0.000       0.000      0.003       0.000       0.000      *

  Specific indirect 89
    OBGEST
    WIC
    MAGE
    CIG0
    SOCADV
    FHISP              0.000       0.000      0.003       0.000       0.000      *

  Specific indirect 90
    OBGEST
    PRGBP
    PAYER
    FEDUC
    FAGE
    FHISP              0.000       0.000      0.015       0.000       0.000      *

  Specific indirect 91
    OBGEST
    PRGBP
    PAYER
    FEDUC
    SOCADV
    FHISP              0.000       0.000      0.000      -0.001       0.000      *

  Specific indirect 92
    OBGEST
    PRGBP
    PAYER
    FAGE
    SOCADV
    FHISP              0.000       0.000      0.208       0.000       0.000

  Specific indirect 93
    OBGEST
    PRGBP
    MEDUC
    CIG0
    SOCADV
    FHISP              0.000       0.000      0.000       0.000       0.000      *

  Specific indirect 94
    OBGEST
    PRGBP
    WIC
    MEDUC
    CIG0
    FHISP              0.000       0.000      0.000       0.000       0.000      *

  Specific indirect 95
    OBGEST
    PRGBP
    WIC
    MEDUC
    SOCADV
    FHISP              0.000       0.000      0.000       0.000       0.000      *

  Specific indirect 96
    OBGEST
    PRGBP
    WIC
    MAGE
    CIG0
    FHISP              0.000       0.000      0.000       0.000       0.000      *

  Specific indirect 97
    OBGEST
    PRGBP
    WIC
    MAGE
    SOCADV
    FHISP              0.000       0.000      0.000       0.000       0.000      *

  Specific indirect 98
    OBGEST
    PRGBP
    MAGE
    CIG0
    SOCADV
    FHISP              0.000       0.000      0.000       0.000       0.000      *

  Specific indirect 99
    OBGEST
    PRGBP
    BMI
    MEDUC
    CIG0
    FHISP              0.000       0.000      0.000       0.000       0.000      *

  Specific indirect 100
    OBGEST
    PRGBP
    BMI
    MEDUC
    SOCADV
    FHISP              0.007       0.000      0.000       0.006       0.007      *

  Specific indirect 101
    OBGEST
    PRGBP
    BMI
    CIG0
    SOCADV
    FHISP              0.000       0.000      0.000       0.000       0.000      *

  Specific indirect 102
    OBGEST
    PRGBP
    BMI
    MAGE
    CIG0
    FHISP              0.000       0.000      0.000       0.000       0.000      *

  Specific indirect 103
    OBGEST
    PRGBP
    BMI
    MAGE
    SOCADV
    FHISP              0.006       0.000      0.000       0.006       0.007      *

  Specific indirect 104
    OBGEST
    PRGDM
    PAYER
    FEDUC
    FAGE
    FHISP              0.000       0.000      0.157       0.000       0.000

  Specific indirect 105
    OBGEST
    PRGDM
    PAYER
    FEDUC
    SOCADV
    FHISP              0.000       0.000      0.146       0.000       0.000

  Specific indirect 106
    OBGEST
    PRGDM
    PAYER
    FAGE
    SOCADV
    FHISP              0.000       0.000      0.302       0.000       0.000

  Specific indirect 107
    OBGEST
    PRGDM
    MEDUC
    CIG0
    SOCADV
    FHISP              0.000       0.000      0.446       0.000       0.000

  Specific indirect 108
    OBGEST
    PRGDM
    WIC
    MEDUC
    CIG0
    FHISP              0.000       0.000      0.166       0.000       0.000

  Specific indirect 109
    OBGEST
    PRGDM
    WIC
    MEDUC
    SOCADV
    FHISP              0.000       0.000      0.166       0.000       0.000

  Specific indirect 110
    OBGEST
    PRGDM
    WIC
    MAGE
    CIG0
    FHISP              0.000       0.000      0.166       0.000       0.000

  Specific indirect 111
    OBGEST
    PRGDM
    WIC
    MAGE
    SOCADV
    FHISP              0.000       0.000      0.166       0.000       0.000

  Specific indirect 112
    OBGEST
    PRGDM
    MAGE
    CIG0
    SOCADV
    FHISP              0.000       0.000      0.000       0.000       0.000      *

  Specific indirect 113
    OBGEST
    PRGDM
    BMI
    MEDUC
    CIG0
    FHISP              0.000       0.000      0.000       0.000       0.000      *

  Specific indirect 114
    OBGEST
    PRGDM
    BMI
    MEDUC
    SOCADV
    FHISP              0.003       0.000      0.000       0.003       0.004      *

  Specific indirect 115
    OBGEST
    PRGDM
    BMI
    CIG0
    SOCADV
    FHISP              0.000       0.000      0.000       0.000       0.000      *

  Specific indirect 116
    OBGEST
    PRGDM
    BMI
    MAGE
    CIG0
    FHISP              0.000       0.000      0.000       0.000       0.000      *

  Specific indirect 117
    OBGEST
    PRGDM
    BMI
    MAGE
    SOCADV
    FHISP              0.003       0.000      0.000       0.003       0.003      *

  Specific indirect 118
    OBGEST
    BMI
    MEDUC
    CIG0
    SOCADV
    FHISP              0.000       0.000      0.000       0.000       0.000      *

  Specific indirect 119
    OBGEST
    BMI
    MAGE
    CIG0
    SOCADV
    FHISP              0.000       0.000      0.000       0.000       0.000      *

  Specific indirect 120
    OBGEST
    PRECAREM
    PAYER
    FEDUC
    FAGE
    FHISP              0.000       0.000      0.015       0.000       0.000      *

  Specific indirect 121
    OBGEST
    PRECAREM
    PAYER
    FEDUC
    SOCADV
    FHISP              0.000       0.000      0.000       0.000       0.000      *

  Specific indirect 122
    OBGEST
    PRECAREM
    PAYER
    FAGE
    SOCADV
    FHISP              0.000       0.000      0.208       0.000       0.000

  Specific indirect 123
    OBGEST
    PRECAREM
    MEDUC
    CIG0
    SOCADV
    FHISP              0.000       0.000      0.000       0.000       0.000      *

  Specific indirect 124
    OBGEST
    PRECAREM
    WIC
    MEDUC
    CIG0
    FHISP              0.000       0.000      0.000       0.000       0.000      *

  Specific indirect 125
    OBGEST
    PRECAREM
    WIC
    MEDUC
    SOCADV
    FHISP              0.000       0.000      0.000       0.000       0.000      *

  Specific indirect 126
    OBGEST
    PRECAREM
    WIC
    MAGE
    CIG0
    FHISP              0.000       0.000      0.000       0.000       0.000      *

  Specific indirect 127
    OBGEST
    PRECAREM
    WIC
    MAGE
    SOCADV
    FHISP              0.000       0.000      0.000       0.000       0.000      *

  Specific indirect 128
    OBGEST
    PRECAREM
    MAGE
    CIG0
    SOCADV
    FHISP              0.000       0.000      0.000       0.000       0.000      *

  Specific indirect 129
    OBGEST
    PRECAREM
    BMI
    MEDUC
    CIG0
    FHISP              0.000       0.000      0.000       0.000       0.000      *

  Specific indirect 130
    OBGEST
    PRECAREM
    BMI
    MEDUC
    SOCADV
    FHISP              0.000       0.000      0.000       0.000       0.000      *

  Specific indirect 131
    OBGEST
    PRECAREM
    BMI
    CIG0
    SOCADV
    FHISP              0.000       0.000      0.000       0.000       0.000      *

  Specific indirect 132
    OBGEST
    PRECAREM
    BMI
    MAGE
    CIG0
    FHISP              0.000       0.000      0.000       0.000       0.000      *

  Specific indirect 133
    OBGEST
    PRECAREM
    BMI
    MAGE
    SOCADV
    FHISP              0.000       0.000      0.000       0.000       0.000      *

  Specific indirect 134
    OBGEST
    PRGBP
    PAYER
    FEDUC
    FAGE
    SOCADV
    FHISP              0.000       0.000      0.012       0.000       0.000      *

  Specific indirect 135
    OBGEST
    PRGBP
    WIC
    MEDUC
    CIG0
    SOCADV
    FHISP              0.000       0.000      0.000       0.000       0.000      *

  Specific indirect 136
    OBGEST
    PRGBP
    WIC
    MAGE
    CIG0
    SOCADV
    FHISP              0.000       0.000      0.000       0.000       0.000      *

  Specific indirect 137
    OBGEST
    PRGBP
    BMI
    MEDUC
    CIG0
    SOCADV
    FHISP              0.000       0.000      0.000       0.000       0.000      *

  Specific indirect 138
    OBGEST
    PRGBP
    BMI
    MAGE
    CIG0
    SOCADV
    FHISP              0.000       0.000      0.000       0.000       0.000      *

  Specific indirect 139
    OBGEST
    PRGDM
    PAYER
    FEDUC
    FAGE
    SOCADV
    FHISP              0.000       0.000      0.155       0.000       0.000

  Specific indirect 140
    OBGEST
    PRGDM
    WIC
    MEDUC
    CIG0
    SOCADV
    FHISP              0.000       0.000      0.166       0.000       0.000

  Specific indirect 141
    OBGEST
    PRGDM
    WIC
    MAGE
    CIG0
    SOCADV
    FHISP              0.000       0.000      0.166       0.000       0.000

  Specific indirect 142
    OBGEST
    PRGDM
    BMI
    MEDUC
    CIG0
    SOCADV
    FHISP              0.000       0.000      0.000       0.000       0.000      *

  Specific indirect 143
    OBGEST
    PRGDM
    BMI
    MAGE
    CIG0
    SOCADV
    FHISP              0.000       0.000      0.000       0.000       0.000      *

  Specific indirect 144
    OBGEST
    PRECAREM
    PAYER
    FEDUC
    FAGE
    SOCADV
    FHISP              0.000       0.000      0.012       0.000       0.000      *

  Specific indirect 145
    OBGEST
    PRECAREM
    WIC
    MEDUC
    CIG0
    SOCADV
    FHISP              0.000       0.000      0.000       0.000       0.000      *

  Specific indirect 146
    OBGEST
    PRECAREM
    WIC
    MAGE
    CIG0
    SOCADV
    FHISP              0.000       0.000      0.000       0.000       0.000      *

  Specific indirect 147
    OBGEST
    PRECAREM
    BMI
    MEDUC
    CIG0
    SOCADV
    FHISP              0.000       0.000      0.000       0.000       0.000      *

  Specific indirect 148
    OBGEST
    PRECAREM
    BMI
    MAGE
    CIG0
    SOCADV
    FHISP              0.000       0.000      0.000       0.000       0.000      *

  Direct
    OBGEST
    FHISP             -0.054       0.006      0.000      -0.067      -0.042      *


Effects from OTHF to OBGEST

    Total              0.027       0.008      0.000       0.013       0.043      *
    Total indirect     0.058       0.005      0.000       0.047       0.068      *

  Specific indirect 1
    OBGEST
    PAYER
    OTHF               0.002       0.001      0.000       0.001       0.004      *

  Specific indirect 2
    OBGEST
    CIG0
    OTHF               0.000       0.001      0.315      -0.001       0.002

  Specific indirect 3
    OBGEST
    WIC
    OTHF               0.002       0.001      0.003       0.001       0.004      *

  Specific indirect 4
    OBGEST
    PRGBP
    OTHF               0.059       0.005      0.000       0.050       0.068      *

  Specific indirect 5
    OBGEST
    PRGDM
    OTHF              -0.019       0.002      0.000      -0.023      -0.015      *

  Specific indirect 6
    OBGEST
    FAGE
    OTHF               0.000       0.000      0.354      -0.001       0.000

  Specific indirect 7
    OBGEST
    PRECAREM
    OTHF               0.003       0.000      0.000       0.002       0.004      *

  Specific indirect 8
    OBGEST
    SOCADV
    OTHF               0.002       0.001      0.010       0.000       0.003      *

  Specific indirect 9
    OBGEST
    PAYER
    FEDUC
    OTHF               0.000       0.000      0.000       0.000       0.000      *

  Specific indirect 10
    OBGEST
    PAYER
    FAGE
    OTHF               0.000       0.000      0.208       0.000       0.000

  Specific indirect 11
    OBGEST
    PAYER
    SOCADV
    OTHF               0.000       0.000      0.010      -0.001       0.000      *

  Specific indirect 12
    OBGEST
    MEDUC
    CIG0
    OTHF               0.000       0.000      0.000       0.000       0.000      *

  Specific indirect 13
    OBGEST
    MEDUC
    SOCADV
    OTHF               0.000       0.000      0.010      -0.001       0.000      *

  Specific indirect 14
    OBGEST
    CIG0
    SOCADV
    OTHF               0.000       0.000      0.319       0.000       0.000

  Specific indirect 15
    OBGEST
    WIC
    SOCADV
    OTHF               0.000       0.000      0.013       0.000       0.000

  Specific indirect 16
    OBGEST
    PRGBP
    PAYER
    OTHF               0.002       0.000      0.000       0.001       0.003      *

  Specific indirect 17
    OBGEST
    PRGBP
    CIG0
    OTHF               0.001       0.000      0.048       0.000       0.002

  Specific indirect 18
    OBGEST
    PRGBP
    WIC
    OTHF               0.003       0.000      0.000       0.002       0.004      *

  Specific indirect 19
    OBGEST
    PRGBP
    FAGE
    OTHF               0.001       0.000      0.000       0.001       0.001      *

  Specific indirect 20
    OBGEST
    PRGBP
    SOCADV
    OTHF               0.001       0.000      0.010       0.000       0.002      *

  Specific indirect 21
    OBGEST
    PRGDM
    PAYER
    OTHF               0.000       0.000      0.146       0.000       0.001

  Specific indirect 22
    OBGEST
    PRGDM
    CIG0
    OTHF               0.002       0.000      0.000       0.002       0.003      *

  Specific indirect 23
    OBGEST
    PRGDM
    WIC
    OTHF               0.000       0.000      0.166      -0.001       0.000

  Specific indirect 24
    OBGEST
    PRGDM
    FAGE
    OTHF               0.000       0.000      0.000       0.000       0.000      *

  Specific indirect 25
    OBGEST
    PRGDM
    SOCADV
    OTHF               0.000       0.000      0.033       0.000       0.000

  Specific indirect 26
    OBGEST
    FAGE
    SOCADV
    OTHF               0.000       0.000      0.357       0.000       0.000

  Specific indirect 27
    OBGEST
    MAGE
    CIG0
    OTHF               0.000       0.000      0.074       0.000       0.000

  Specific indirect 28
    OBGEST
    MAGE
    SOCADV
    OTHF               0.000       0.000      0.083       0.000       0.000

  Specific indirect 29
    OBGEST
    MHT
    SOCADV
    OTHF               0.000       0.000      0.010       0.000       0.000      *

  Specific indirect 30
    OBGEST
    BMI
    CIG0
    OTHF               0.000       0.000      0.000       0.000       0.000      *

  Specific indirect 31
    OBGEST
    BMI
    SOCADV
    OTHF              -0.001       0.000      0.010      -0.002       0.000      *

  Specific indirect 32
    OBGEST
    PRECAREM
    PAYER
    OTHF               0.001       0.000      0.000       0.001       0.001      *

  Specific indirect 33
    OBGEST
    PRECAREM
    CIG0
    OTHF               0.000       0.000      0.000       0.000       0.000      *

  Specific indirect 34
    OBGEST
    PRECAREM
    WIC
    OTHF              -0.001       0.000      0.000      -0.001      -0.001      *

  Specific indirect 35
    OBGEST
    PRECAREM
    SOCADV
    OTHF               0.000       0.000      0.029       0.000       0.000

  Specific indirect 36
    OBGEST
    PAYER
    FEDUC
    FAGE
    OTHF               0.000       0.000      0.012       0.000       0.000      *

  Specific indirect 37
    OBGEST
    PAYER
    FEDUC
    SOCADV
    OTHF               0.000       0.000      0.010       0.000       0.000      *

  Specific indirect 38
    OBGEST
    PAYER
    FAGE
    SOCADV
    OTHF               0.000       0.000      0.214       0.000       0.000

  Specific indirect 39
    OBGEST
    MEDUC
    CIG0
    SOCADV
    OTHF               0.000       0.000      0.010       0.000       0.000      *

  Specific indirect 40
    OBGEST
    WIC
    MEDUC
    CIG0
    OTHF               0.000       0.000      0.003       0.000       0.000      *

  Specific indirect 41
    OBGEST
    WIC
    MEDUC
    SOCADV
    OTHF               0.000       0.000      0.013       0.000       0.000

  Specific indirect 42
    OBGEST
    WIC
    MAGE
    CIG0
    OTHF               0.000       0.000      0.003       0.000       0.000      *

  Specific indirect 43
    OBGEST
    WIC
    MAGE
    SOCADV
    OTHF               0.000       0.000      0.013       0.000       0.000

  Specific indirect 44
    OBGEST
    PRGBP
    PAYER
    FEDUC
    OTHF               0.000       0.000      0.000       0.000       0.000      *

  Specific indirect 45
    OBGEST
    PRGBP
    PAYER
    FAGE
    OTHF               0.000       0.000      0.208       0.000       0.000

  Specific indirect 46
    OBGEST
    PRGBP
    PAYER
    SOCADV
    OTHF               0.000       0.000      0.010       0.000       0.000      *

  Specific indirect 47
    OBGEST
    PRGBP
    MEDUC
    CIG0
    OTHF               0.000       0.000      0.000       0.000       0.000      *

  Specific indirect 48
    OBGEST
    PRGBP
    MEDUC
    SOCADV
    OTHF               0.000       0.000      0.010       0.000       0.000      *

  Specific indirect 49
    OBGEST
    PRGBP
    CIG0
    SOCADV
    OTHF               0.000       0.000      0.056       0.000       0.000

  Specific indirect 50
    OBGEST
    PRGBP
    WIC
    SOCADV
    OTHF               0.000       0.000      0.010       0.000       0.000      *

  Specific indirect 51
    OBGEST
    PRGBP
    FAGE
    SOCADV
    OTHF               0.000       0.000      0.010       0.000       0.000      *

  Specific indirect 52
    OBGEST
    PRGBP
    MAGE
    CIG0
    OTHF               0.000       0.000      0.000       0.000       0.000      *

  Specific indirect 53
    OBGEST
    PRGBP
    MAGE
    SOCADV
    OTHF               0.000       0.000      0.010       0.000       0.000      *

  Specific indirect 54
    OBGEST
    PRGBP
    MHT
    SOCADV
    OTHF               0.000       0.000      0.010       0.000       0.000      *

  Specific indirect 55
    OBGEST
    PRGBP
    BMI
    CIG0
    OTHF               0.000       0.000      0.000       0.000       0.000      *

  Specific indirect 56
    OBGEST
    PRGBP
    BMI
    SOCADV
    OTHF               0.001       0.000      0.010       0.000       0.001      *

  Specific indirect 57
    OBGEST
    PRGDM
    PAYER
    FEDUC
    OTHF               0.000       0.000      0.146       0.000       0.000

  Specific indirect 58
    OBGEST
    PRGDM
    PAYER
    FAGE
    OTHF               0.000       0.000      0.302       0.000       0.000

  Specific indirect 59
    OBGEST
    PRGDM
    PAYER
    SOCADV
    OTHF               0.000       0.000      0.154       0.000       0.000

  Specific indirect 60
    OBGEST
    PRGDM
    MEDUC
    CIG0
    OTHF               0.000       0.000      0.446       0.000       0.000

  Specific indirect 61
    OBGEST
    PRGDM
    MEDUC
    SOCADV
    OTHF               0.000       0.000      0.448       0.000       0.000

  Specific indirect 62
    OBGEST
    PRGDM
    CIG0
    SOCADV
    OTHF               0.000       0.000      0.010       0.000       0.000      *

  Specific indirect 63
    OBGEST
    PRGDM
    WIC
    SOCADV
    OTHF               0.000       0.000      0.172       0.000       0.000

  Specific indirect 64
    OBGEST
    PRGDM
    FAGE
    SOCADV
    OTHF               0.000       0.000      0.010       0.000       0.000      *

  Specific indirect 65
    OBGEST
    PRGDM
    MAGE
    CIG0
    OTHF               0.000       0.000      0.000       0.000       0.000      *

  Specific indirect 66
    OBGEST
    PRGDM
    MAGE
    SOCADV
    OTHF               0.000       0.000      0.010      -0.001       0.000      *

  Specific indirect 67
    OBGEST
    PRGDM
    MHT
    SOCADV
    OTHF               0.000       0.000      0.010       0.000       0.000      *

  Specific indirect 68
    OBGEST
    PRGDM
    BMI
    CIG0
    OTHF               0.000       0.000      0.000       0.000       0.000      *

  Specific indirect 69
    OBGEST
    PRGDM
    BMI
    SOCADV
    OTHF               0.000       0.000      0.010       0.000       0.001      *

  Specific indirect 70
    OBGEST
    MAGE
    CIG0
    SOCADV
    OTHF               0.000       0.000      0.083       0.000       0.000

  Specific indirect 71
    OBGEST
    BMI
    MEDUC
    CIG0
    OTHF               0.000       0.000      0.000       0.000       0.000      *

  Specific indirect 72
    OBGEST
    BMI
    MEDUC
    SOCADV
    OTHF               0.000       0.000      0.010       0.000       0.001      *

  Specific indirect 73
    OBGEST
    BMI
    CIG0
    SOCADV
    OTHF               0.000       0.000      0.010       0.000       0.000      *

  Specific indirect 74
    OBGEST
    BMI
    MAGE
    CIG0
    OTHF               0.000       0.000      0.000       0.000       0.000      *

  Specific indirect 75
    OBGEST
    BMI
    MAGE
    SOCADV
    OTHF               0.000       0.000      0.010       0.000       0.000      *

  Specific indirect 76
    OBGEST
    PRECAREM
    PAYER
    FEDUC
    OTHF               0.000       0.000      0.000       0.000       0.000      *

  Specific indirect 77
    OBGEST
    PRECAREM
    PAYER
    FAGE
    OTHF               0.000       0.000      0.208       0.000       0.000

  Specific indirect 78
    OBGEST
    PRECAREM
    PAYER
    SOCADV
    OTHF               0.000       0.000      0.010       0.000       0.000      *

  Specific indirect 79
    OBGEST
    PRECAREM
    MEDUC
    CIG0
    OTHF               0.000       0.000      0.000       0.000       0.000      *

  Specific indirect 80
    OBGEST
    PRECAREM
    MEDUC
    SOCADV
    OTHF               0.000       0.000      0.010       0.000       0.000      *

  Specific indirect 81
    OBGEST
    PRECAREM
    CIG0
    SOCADV
    OTHF               0.000       0.000      0.010       0.000       0.000      *

  Specific indirect 82
    OBGEST
    PRECAREM
    WIC
    SOCADV
    OTHF               0.000       0.000      0.010       0.000       0.000      *

  Specific indirect 83
    OBGEST
    PRECAREM
    MAGE
    CIG0
    OTHF               0.000       0.000      0.000       0.000       0.000      *

  Specific indirect 84
    OBGEST
    PRECAREM
    MAGE
    SOCADV
    OTHF               0.000       0.000      0.010       0.000       0.000      *

  Specific indirect 85
    OBGEST
    PRECAREM
    BMI
    CIG0
    OTHF               0.000       0.000      0.000       0.000       0.000      *

  Specific indirect 86
    OBGEST
    PRECAREM
    BMI
    SOCADV
    OTHF               0.000       0.000      0.010       0.000       0.000      *

  Specific indirect 87
    OBGEST
    PAYER
    FEDUC
    FAGE
    SOCADV
    OTHF               0.000       0.000      0.021       0.000       0.000

  Specific indirect 88
    OBGEST
    WIC
    MEDUC
    CIG0
    SOCADV
    OTHF               0.000       0.000      0.013       0.000       0.000

  Specific indirect 89
    OBGEST
    WIC
    MAGE
    CIG0
    SOCADV
    OTHF               0.000       0.000      0.013       0.000       0.000

  Specific indirect 90
    OBGEST
    PRGBP
    PAYER
    FEDUC
    FAGE
    OTHF               0.000       0.000      0.012       0.000       0.000      *

  Specific indirect 91
    OBGEST
    PRGBP
    PAYER
    FEDUC
    SOCADV
    OTHF               0.000       0.000      0.010       0.000       0.000      *

  Specific indirect 92
    OBGEST
    PRGBP
    PAYER
    FAGE
    SOCADV
    OTHF               0.000       0.000      0.214       0.000       0.000

  Specific indirect 93
    OBGEST
    PRGBP
    MEDUC
    CIG0
    SOCADV
    OTHF               0.000       0.000      0.010       0.000       0.000      *

  Specific indirect 94
    OBGEST
    PRGBP
    WIC
    MEDUC
    CIG0
    OTHF               0.000       0.000      0.000       0.000       0.000      *

  Specific indirect 95
    OBGEST
    PRGBP
    WIC
    MEDUC
    SOCADV
    OTHF               0.000       0.000      0.010       0.000       0.000

  Specific indirect 96
    OBGEST
    PRGBP
    WIC
    MAGE
    CIG0
    OTHF               0.000       0.000      0.000       0.000       0.000      *

  Specific indirect 97
    OBGEST
    PRGBP
    WIC
    MAGE
    SOCADV
    OTHF               0.000       0.000      0.010       0.000       0.000      *

  Specific indirect 98
    OBGEST
    PRGBP
    MAGE
    CIG0
    SOCADV
    OTHF               0.000       0.000      0.010       0.000       0.000      *

  Specific indirect 99
    OBGEST
    PRGBP
    BMI
    MEDUC
    CIG0
    OTHF               0.000       0.000      0.000       0.000       0.000      *

  Specific indirect 100
    OBGEST
    PRGBP
    BMI
    MEDUC
    SOCADV
    OTHF               0.000       0.000      0.010       0.000       0.000      *

  Specific indirect 101
    OBGEST
    PRGBP
    BMI
    CIG0
    SOCADV
    OTHF               0.000       0.000      0.010       0.000       0.000      *

  Specific indirect 102
    OBGEST
    PRGBP
    BMI
    MAGE
    CIG0
    OTHF               0.000       0.000      0.000       0.000       0.000      *

  Specific indirect 103
    OBGEST
    PRGBP
    BMI
    MAGE
    SOCADV
    OTHF               0.000       0.000      0.010       0.000       0.000      *

  Specific indirect 104
    OBGEST
    PRGDM
    PAYER
    FEDUC
    FAGE
    OTHF               0.000       0.000      0.155       0.000       0.000

  Specific indirect 105
    OBGEST
    PRGDM
    PAYER
    FEDUC
    SOCADV
    OTHF               0.000       0.000      0.154       0.000       0.000

  Specific indirect 106
    OBGEST
    PRGDM
    PAYER
    FAGE
    SOCADV
    OTHF               0.000       0.000      0.307       0.000       0.000

  Specific indirect 107
    OBGEST
    PRGDM
    MEDUC
    CIG0
    SOCADV
    OTHF               0.000       0.000      0.448       0.000       0.000

  Specific indirect 108
    OBGEST
    PRGDM
    WIC
    MEDUC
    CIG0
    OTHF               0.000       0.000      0.166       0.000       0.000

  Specific indirect 109
    OBGEST
    PRGDM
    WIC
    MEDUC
    SOCADV
    OTHF               0.000       0.000      0.172       0.000       0.000

  Specific indirect 110
    OBGEST
    PRGDM
    WIC
    MAGE
    CIG0
    OTHF               0.000       0.000      0.166       0.000       0.000

  Specific indirect 111
    OBGEST
    PRGDM
    WIC
    MAGE
    SOCADV
    OTHF               0.000       0.000      0.172       0.000       0.000

  Specific indirect 112
    OBGEST
    PRGDM
    MAGE
    CIG0
    SOCADV
    OTHF               0.000       0.000      0.010       0.000       0.000      *

  Specific indirect 113
    OBGEST
    PRGDM
    BMI
    MEDUC
    CIG0
    OTHF               0.000       0.000      0.000       0.000       0.000      *

  Specific indirect 114
    OBGEST
    PRGDM
    BMI
    MEDUC
    SOCADV
    OTHF               0.000       0.000      0.010       0.000       0.000      *

  Specific indirect 115
    OBGEST
    PRGDM
    BMI
    CIG0
    SOCADV
    OTHF               0.000       0.000      0.010       0.000       0.000      *

  Specific indirect 116
    OBGEST
    PRGDM
    BMI
    MAGE
    CIG0
    OTHF               0.000       0.000      0.000       0.000       0.000      *

  Specific indirect 117
    OBGEST
    PRGDM
    BMI
    MAGE
    SOCADV
    OTHF               0.000       0.000      0.010       0.000       0.000      *

  Specific indirect 118
    OBGEST
    BMI
    MEDUC
    CIG0
    SOCADV
    OTHF               0.000       0.000      0.010       0.000       0.000      *

  Specific indirect 119
    OBGEST
    BMI
    MAGE
    CIG0
    SOCADV
    OTHF               0.000       0.000      0.010       0.000       0.000      *

  Specific indirect 120
    OBGEST
    PRECAREM
    PAYER
    FEDUC
    FAGE
    OTHF               0.000       0.000      0.012       0.000       0.000      *

  Specific indirect 121
    OBGEST
    PRECAREM
    PAYER
    FEDUC
    SOCADV
    OTHF               0.000       0.000      0.010       0.000       0.000      *

  Specific indirect 122
    OBGEST
    PRECAREM
    PAYER
    FAGE
    SOCADV
    OTHF               0.000       0.000      0.214       0.000       0.000

  Specific indirect 123
    OBGEST
    PRECAREM
    MEDUC
    CIG0
    SOCADV
    OTHF               0.000       0.000      0.010       0.000       0.000      *

  Specific indirect 124
    OBGEST
    PRECAREM
    WIC
    MEDUC
    CIG0
    OTHF               0.000       0.000      0.000       0.000       0.000      *

  Specific indirect 125
    OBGEST
    PRECAREM
    WIC
    MEDUC
    SOCADV
    OTHF               0.000       0.000      0.010       0.000       0.000

  Specific indirect 126
    OBGEST
    PRECAREM
    WIC
    MAGE
    CIG0
    OTHF               0.000       0.000      0.000       0.000       0.000      *

  Specific indirect 127
    OBGEST
    PRECAREM
    WIC
    MAGE
    SOCADV
    OTHF               0.000       0.000      0.010       0.000       0.000      *

  Specific indirect 128
    OBGEST
    PRECAREM
    MAGE
    CIG0
    SOCADV
    OTHF               0.000       0.000      0.010       0.000       0.000      *

  Specific indirect 129
    OBGEST
    PRECAREM
    BMI
    MEDUC
    CIG0
    OTHF               0.000       0.000      0.000       0.000       0.000      *

  Specific indirect 130
    OBGEST
    PRECAREM
    BMI
    MEDUC
    SOCADV
    OTHF               0.000       0.000      0.010       0.000       0.000      *

  Specific indirect 131
    OBGEST
    PRECAREM
    BMI
    CIG0
    SOCADV
    OTHF               0.000       0.000      0.010       0.000       0.000      *

  Specific indirect 132
    OBGEST
    PRECAREM
    BMI
    MAGE
    CIG0
    OTHF               0.000       0.000      0.000       0.000       0.000      *

  Specific indirect 133
    OBGEST
    PRECAREM
    BMI
    MAGE
    SOCADV
    OTHF               0.000       0.000      0.010       0.000       0.000      *

  Specific indirect 134
    OBGEST
    PRGBP
    PAYER
    FEDUC
    FAGE
    SOCADV
    OTHF               0.000       0.000      0.021       0.000       0.000

  Specific indirect 135
    OBGEST
    PRGBP
    WIC
    MEDUC
    CIG0
    SOCADV
    OTHF               0.000       0.000      0.010       0.000       0.000

  Specific indirect 136
    OBGEST
    PRGBP
    WIC
    MAGE
    CIG0
    SOCADV
    OTHF               0.000       0.000      0.010       0.000       0.000      *

  Specific indirect 137
    OBGEST
    PRGBP
    BMI
    MEDUC
    CIG0
    SOCADV
    OTHF               0.000       0.000      0.010       0.000       0.000      *

  Specific indirect 138
    OBGEST
    PRGBP
    BMI
    MAGE
    CIG0
    SOCADV
    OTHF               0.000       0.000      0.010       0.000       0.000      *

  Specific indirect 139
    OBGEST
    PRGDM
    PAYER
    FEDUC
    FAGE
    SOCADV
    OTHF               0.000       0.000      0.161       0.000       0.000

  Specific indirect 140
    OBGEST
    PRGDM
    WIC
    MEDUC
    CIG0
    SOCADV
    OTHF               0.000       0.000      0.172       0.000       0.000

  Specific indirect 141
    OBGEST
    PRGDM
    WIC
    MAGE
    CIG0
    SOCADV
    OTHF               0.000       0.000      0.172       0.000       0.000

  Specific indirect 142
    OBGEST
    PRGDM
    BMI
    MEDUC
    CIG0
    SOCADV
    OTHF               0.000       0.000      0.010       0.000       0.000      *

  Specific indirect 143
    OBGEST
    PRGDM
    BMI
    MAGE
    CIG0
    SOCADV
    OTHF               0.000       0.000      0.010       0.000       0.000      *

  Specific indirect 144
    OBGEST
    PRECAREM
    PAYER
    FEDUC
    FAGE
    SOCADV
    OTHF               0.000       0.000      0.021       0.000       0.000

  Specific indirect 145
    OBGEST
    PRECAREM
    WIC
    MEDUC
    CIG0
    SOCADV
    OTHF               0.000       0.000      0.010       0.000       0.000      *

  Specific indirect 146
    OBGEST
    PRECAREM
    WIC
    MAGE
    CIG0
    SOCADV
    OTHF               0.000       0.000      0.010       0.000       0.000      *

  Specific indirect 147
    OBGEST
    PRECAREM
    BMI
    MEDUC
    CIG0
    SOCADV
    OTHF               0.000       0.000      0.010       0.000       0.000      *

  Specific indirect 148
    OBGEST
    PRECAREM
    BMI
    MAGE
    CIG0
    SOCADV
    OTHF               0.000       0.000      0.010       0.000       0.000      *

  Direct
    OBGEST
    OTHF              -0.030       0.009      0.000      -0.047      -0.013      *


Effects from SOCADV to OBGEST

    Total              0.073       0.003      0.000       0.068       0.078      *
    Total indirect    -0.032       0.011      0.002      -0.054      -0.010      *

  Specific indirect 1
    OBGEST
    PAYER
    SOCADV            -0.017       0.004      0.000      -0.025      -0.009      *

  Specific indirect 2
    OBGEST
    MEDUC
    SOCADV            -0.019       0.005      0.000      -0.028      -0.009      *

  Specific indirect 3
    OBGEST
    CIG0
    SOCADV             0.001       0.002      0.315      -0.003       0.005

  Specific indirect 4
    OBGEST
    WIC
    SOCADV            -0.010       0.004      0.003      -0.017      -0.003      *

  Specific indirect 5
    OBGEST
    PRGBP
    SOCADV             0.063       0.006      0.000       0.051       0.076      *

  Specific indirect 6
    OBGEST
    PRGDM
    SOCADV             0.007       0.003      0.023       0.000       0.013

  Specific indirect 7
    OBGEST
    FAGE
    SOCADV             0.000       0.001      0.354      -0.003       0.002

  Specific indirect 8
    OBGEST
    MAGE
    SOCADV             0.003       0.002      0.074      -0.001       0.008

  Specific indirect 9
    OBGEST
    MHT
    SOCADV             0.007       0.000      0.000       0.007       0.008      *

  Specific indirect 10
    OBGEST
    BMI
    SOCADV            -0.051       0.002      0.000      -0.054      -0.047      *

  Specific indirect 11
    OBGEST
    PRECAREM
    SOCADV            -0.001       0.001      0.020      -0.002       0.000      *

  Specific indirect 12
    OBGEST
    PAYER
    FEDUC
    SOCADV             0.001       0.000      0.000       0.000       0.002      *

  Specific indirect 13
    OBGEST
    PAYER
    FAGE
    SOCADV             0.000       0.000      0.208       0.000       0.000

  Specific indirect 14
    OBGEST
    MEDUC
    CIG0
    SOCADV            -0.001       0.000      0.000      -0.001       0.000      *

  Specific indirect 15
    OBGEST
    WIC
    MEDUC
    SOCADV             0.000       0.000      0.003       0.000       0.001      *

  Specific indirect 16
    OBGEST
    WIC
    MAGE
    SOCADV            -0.001       0.000      0.003      -0.001       0.000      *

  Specific indirect 17
    OBGEST
    PRGBP
    PAYER
    SOCADV            -0.013       0.002      0.000      -0.018      -0.009      *

  Specific indirect 18
    OBGEST
    PRGBP
    MEDUC
    SOCADV            -0.014       0.002      0.000      -0.019      -0.009      *

  Specific indirect 19
    OBGEST
    PRGBP
    CIG0
    SOCADV             0.002       0.001      0.048       0.000       0.004

  Specific indirect 20
    OBGEST
    PRGBP
    WIC
    SOCADV            -0.011       0.002      0.000      -0.015      -0.007      *

  Specific indirect 21
    OBGEST
    PRGBP
    FAGE
    SOCADV             0.005       0.001      0.000       0.003       0.006      *

  Specific indirect 22
    OBGEST
    PRGBP
    MAGE
    SOCADV            -0.013       0.001      0.000      -0.015      -0.010      *

  Specific indirect 23
    OBGEST
    PRGBP
    MHT
    SOCADV            -0.001       0.000      0.000      -0.002      -0.001      *

  Specific indirect 24
    OBGEST
    PRGBP
    BMI
    SOCADV             0.038       0.001      0.000       0.036       0.040      *

  Specific indirect 25
    OBGEST
    PRGDM
    PAYER
    SOCADV            -0.001       0.001      0.146      -0.003       0.001

  Specific indirect 26
    OBGEST
    PRGDM
    MEDUC
    SOCADV             0.000       0.001      0.446      -0.002       0.003

  Specific indirect 27
    OBGEST
    PRGDM
    CIG0
    SOCADV             0.005       0.001      0.000       0.004       0.006      *

  Specific indirect 28
    OBGEST
    PRGDM
    WIC
    SOCADV             0.001       0.001      0.166      -0.001       0.003

  Specific indirect 29
    OBGEST
    PRGDM
    FAGE
    SOCADV            -0.002       0.000      0.000      -0.002      -0.001      *

  Specific indirect 30
    OBGEST
    PRGDM
    MAGE
    SOCADV            -0.021       0.001      0.000      -0.023      -0.020      *

  Specific indirect 31
    OBGEST
    PRGDM
    MHT
    SOCADV             0.002       0.000      0.000       0.002       0.002      *

  Specific indirect 32
    OBGEST
    PRGDM
    BMI
    SOCADV             0.018       0.001      0.000       0.017       0.019      *

  Specific indirect 33
    OBGEST
    MAGE
    CIG0
    SOCADV             0.000       0.000      0.074       0.000       0.000

  Specific indirect 34
    OBGEST
    BMI
    MEDUC
    SOCADV             0.017       0.001      0.000       0.015       0.018      *

  Specific indirect 35
    OBGEST
    BMI
    CIG0
    SOCADV             0.001       0.000      0.000       0.000       0.001      *

  Specific indirect 36
    OBGEST
    BMI
    MAGE
    SOCADV             0.015       0.000      0.000       0.014       0.016      *

  Specific indirect 37
    OBGEST
    PRECAREM
    PAYER
    SOCADV            -0.006       0.000      0.000      -0.007      -0.006      *

  Specific indirect 38
    OBGEST
    PRECAREM
    MEDUC
    SOCADV            -0.003       0.000      0.000      -0.003      -0.002      *

  Specific indirect 39
    OBGEST
    PRECAREM
    CIG0
    SOCADV            -0.001       0.000      0.000      -0.001      -0.001      *

  Specific indirect 40
    OBGEST
    PRECAREM
    WIC
    SOCADV             0.003       0.000      0.000       0.002       0.003      *

  Specific indirect 41
    OBGEST
    PRECAREM
    MAGE
    SOCADV            -0.001       0.000      0.000      -0.002      -0.001      *

  Specific indirect 42
    OBGEST
    PRECAREM
    BMI
    SOCADV             0.001       0.000      0.000       0.000       0.001      *

  Specific indirect 43
    OBGEST
    PAYER
    FEDUC
    FAGE
    SOCADV             0.000       0.000      0.012       0.000       0.000      *

  Specific indirect 44
    OBGEST
    WIC
    MEDUC
    CIG0
    SOCADV             0.000       0.000      0.003       0.000       0.000      *

  Specific indirect 45
    OBGEST
    WIC
    MAGE
    CIG0
    SOCADV             0.000       0.000      0.003       0.000       0.000      *

  Specific indirect 46
    OBGEST
    PRGBP
    PAYER
    FEDUC
    SOCADV             0.001       0.000      0.000       0.001       0.001      *

  Specific indirect 47
    OBGEST
    PRGBP
    PAYER
    FAGE
    SOCADV             0.000       0.000      0.208       0.000       0.000

  Specific indirect 48
    OBGEST
    PRGBP
    MEDUC
    CIG0
    SOCADV            -0.001       0.000      0.000      -0.001       0.000      *

  Specific indirect 49
    OBGEST
    PRGBP
    WIC
    MEDUC
    SOCADV             0.000       0.000      0.000       0.000       0.001      *

  Specific indirect 50
    OBGEST
    PRGBP
    WIC
    MAGE
    SOCADV            -0.001       0.000      0.000      -0.001       0.000      *

  Specific indirect 51
    OBGEST
    PRGBP
    MAGE
    CIG0
    SOCADV             0.000       0.000      0.000       0.000       0.000      *

  Specific indirect 52
    OBGEST
    PRGBP
    BMI
    MEDUC
    SOCADV            -0.012       0.001      0.000      -0.013      -0.011      *

  Specific indirect 53
    OBGEST
    PRGBP
    BMI
    CIG0
    SOCADV            -0.001       0.000      0.000      -0.001       0.000      *

  Specific indirect 54
    OBGEST
    PRGBP
    BMI
    MAGE
    SOCADV            -0.011       0.000      0.000      -0.012      -0.011      *

  Specific indirect 55
    OBGEST
    PRGDM
    PAYER
    FEDUC
    SOCADV             0.000       0.000      0.146       0.000       0.000

  Specific indirect 56
    OBGEST
    PRGDM
    PAYER
    FAGE
    SOCADV             0.000       0.000      0.302       0.000       0.000

  Specific indirect 57
    OBGEST
    PRGDM
    MEDUC
    CIG0
    SOCADV             0.000       0.000      0.446       0.000       0.000

  Specific indirect 58
    OBGEST
    PRGDM
    WIC
    MEDUC
    SOCADV             0.000       0.000      0.166       0.000       0.000

  Specific indirect 59
    OBGEST
    PRGDM
    WIC
    MAGE
    SOCADV             0.000       0.000      0.166       0.000       0.000

  Specific indirect 60
    OBGEST
    PRGDM
    MAGE
    CIG0
    SOCADV             0.000       0.000      0.000       0.000       0.000      *

  Specific indirect 61
    OBGEST
    PRGDM
    BMI
    MEDUC
    SOCADV            -0.006       0.000      0.000      -0.006      -0.005      *

  Specific indirect 62
    OBGEST
    PRGDM
    BMI
    CIG0
    SOCADV             0.000       0.000      0.000       0.000       0.000      *

  Specific indirect 63
    OBGEST
    PRGDM
    BMI
    MAGE
    SOCADV            -0.005       0.000      0.000      -0.006      -0.005      *

  Specific indirect 64
    OBGEST
    BMI
    MEDUC
    CIG0
    SOCADV             0.001       0.000      0.000       0.001       0.001      *

  Specific indirect 65
    OBGEST
    BMI
    MAGE
    CIG0
    SOCADV             0.000       0.000      0.000       0.000       0.000      *

  Specific indirect 66
    OBGEST
    PRECAREM
    PAYER
    FEDUC
    SOCADV             0.000       0.000      0.000       0.000       0.000      *

  Specific indirect 67
    OBGEST
    PRECAREM
    PAYER
    FAGE
    SOCADV             0.000       0.000      0.208       0.000       0.000

  Specific indirect 68
    OBGEST
    PRECAREM
    MEDUC
    CIG0
    SOCADV             0.000       0.000      0.000       0.000       0.000      *

  Specific indirect 69
    OBGEST
    PRECAREM
    WIC
    MEDUC
    SOCADV             0.000       0.000      0.000       0.000       0.000      *

  Specific indirect 70
    OBGEST
    PRECAREM
    WIC
    MAGE
    SOCADV             0.000       0.000      0.000       0.000       0.000      *

  Specific indirect 71
    OBGEST
    PRECAREM
    MAGE
    CIG0
    SOCADV             0.000       0.000      0.000       0.000       0.000      *

  Specific indirect 72
    OBGEST
    PRECAREM
    BMI
    MEDUC
    SOCADV             0.000       0.000      0.000       0.000       0.000      *

  Specific indirect 73
    OBGEST
    PRECAREM
    BMI
    CIG0
    SOCADV             0.000       0.000      0.000       0.000       0.000      *

  Specific indirect 74
    OBGEST
    PRECAREM
    BMI
    MAGE
    SOCADV             0.000       0.000      0.000       0.000       0.000      *

  Specific indirect 75
    OBGEST
    PRGBP
    PAYER
    FEDUC
    FAGE
    SOCADV             0.000       0.000      0.012       0.000       0.000      *

  Specific indirect 76
    OBGEST
    PRGBP
    WIC
    MEDUC
    CIG0
    SOCADV             0.000       0.000      0.000       0.000       0.000      *

  Specific indirect 77
    OBGEST
    PRGBP
    WIC
    MAGE
    CIG0
    SOCADV             0.000       0.000      0.000       0.000       0.000      *

  Specific indirect 78
    OBGEST
    PRGBP
    BMI
    MEDUC
    CIG0
    SOCADV             0.000       0.000      0.000      -0.001       0.000      *

  Specific indirect 79
    OBGEST
    PRGBP
    BMI
    MAGE
    CIG0
    SOCADV             0.000       0.000      0.000       0.000       0.000      *

  Specific indirect 80
    OBGEST
    PRGDM
    PAYER
    FEDUC
    FAGE
    SOCADV             0.000       0.000      0.155       0.000       0.000

  Specific indirect 81
    OBGEST
    PRGDM
    WIC
    MEDUC
    CIG0
    SOCADV             0.000       0.000      0.166       0.000       0.000

  Specific indirect 82
    OBGEST
    PRGDM
    WIC
    MAGE
    CIG0
    SOCADV             0.000       0.000      0.166       0.000       0.000

  Specific indirect 83
    OBGEST
    PRGDM
    BMI
    MEDUC
    CIG0
    SOCADV             0.000       0.000      0.000       0.000       0.000      *

  Specific indirect 84
    OBGEST
    PRGDM
    BMI
    MAGE
    CIG0
    SOCADV             0.000       0.000      0.000       0.000       0.000      *

  Specific indirect 85
    OBGEST
    PRECAREM
    PAYER
    FEDUC
    FAGE
    SOCADV             0.000       0.000      0.012       0.000       0.000      *

  Specific indirect 86
    OBGEST
    PRECAREM
    WIC
    MEDUC
    CIG0
    SOCADV             0.000       0.000      0.000       0.000       0.000      *

  Specific indirect 87
    OBGEST
    PRECAREM
    WIC
    MAGE
    CIG0
    SOCADV             0.000       0.000      0.000       0.000       0.000      *

  Specific indirect 88
    OBGEST
    PRECAREM
    BMI
    MEDUC
    CIG0
    SOCADV             0.000       0.000      0.000       0.000       0.000      *

  Specific indirect 89
    OBGEST
    PRECAREM
    BMI
    MAGE
    CIG0
    SOCADV             0.000       0.000      0.000       0.000       0.000      *

  Direct
    OBGEST
    SOCADV             0.105       0.013      0.000       0.080       0.131      *


Effects from CIG0 to OBGEST

    Total             -0.010       0.004      0.002      -0.018      -0.004      *
    Total indirect    -0.009       0.002      0.000      -0.013      -0.004      *

  Specific indirect 1
    OBGEST
    MEDUC
    CIG0               0.001       0.000      0.000       0.001       0.002      *

  Specific indirect 2
    OBGEST
    PRGBP
    CIG0              -0.003       0.002      0.048      -0.007       0.000

  Specific indirect 3
    OBGEST
    PRGDM
    CIG0              -0.009       0.001      0.000      -0.011      -0.007      *

  Specific indirect 4
    OBGEST
    MAGE
    CIG0               0.000       0.000      0.074       0.000       0.000

  Specific indirect 5
    OBGEST
    BMI
    CIG0              -0.001       0.000      0.000      -0.002      -0.001      *

  Specific indirect 6
    OBGEST
    PRECAREM
    CIG0               0.001       0.000      0.000       0.001       0.002      *

  Specific indirect 7
    OBGEST
    WIC
    MEDUC
    CIG0               0.000       0.000      0.003       0.000       0.000      *

  Specific indirect 8
    OBGEST
    WIC
    MAGE
    CIG0               0.000       0.000      0.003       0.000       0.000      *

  Specific indirect 9
    OBGEST
    PRGBP
    MEDUC
    CIG0               0.001       0.000      0.000       0.001       0.001      *

  Specific indirect 10
    OBGEST
    PRGBP
    MAGE
    CIG0               0.000       0.000      0.000       0.000       0.000      *

  Specific indirect 11
    OBGEST
    PRGBP
    BMI
    CIG0               0.001       0.000      0.000       0.001       0.001      *

  Specific indirect 12
    OBGEST
    PRGDM
    MEDUC
    CIG0               0.000       0.000      0.446       0.000       0.000

  Specific indirect 13
    OBGEST
    PRGDM
    MAGE
    CIG0               0.000       0.000      0.000       0.000       0.000      *

  Specific indirect 14
    OBGEST
    PRGDM
    BMI
    CIG0               0.000       0.000      0.000       0.000       0.001      *

  Specific indirect 15
    OBGEST
    BMI
    MEDUC
    CIG0              -0.001       0.000      0.000      -0.001      -0.001      *

  Specific indirect 16
    OBGEST
    BMI
    MAGE
    CIG0               0.000       0.000      0.000       0.000       0.000      *

  Specific indirect 17
    OBGEST
    PRECAREM
    MEDUC
    CIG0               0.000       0.000      0.000       0.000       0.000      *

  Specific indirect 18
    OBGEST
    PRECAREM
    MAGE
    CIG0               0.000       0.000      0.000       0.000       0.000      *

  Specific indirect 19
    OBGEST
    PRECAREM
    BMI
    CIG0               0.000       0.000      0.000       0.000       0.000      *

  Specific indirect 20
    OBGEST
    PRGBP
    WIC
    MEDUC
    CIG0               0.000       0.000      0.000       0.000       0.000      *

  Specific indirect 21
    OBGEST
    PRGBP
    WIC
    MAGE
    CIG0               0.000       0.000      0.000       0.000       0.000      *

  Specific indirect 22
    OBGEST
    PRGBP
    BMI
    MEDUC
    CIG0               0.001       0.000      0.000       0.001       0.001      *

  Specific indirect 23
    OBGEST
    PRGBP
    BMI
    MAGE
    CIG0               0.000       0.000      0.000       0.000       0.000      *

  Specific indirect 24
    OBGEST
    PRGDM
    WIC
    MEDUC
    CIG0               0.000       0.000      0.166       0.000       0.000

  Specific indirect 25
    OBGEST
    PRGDM
    WIC
    MAGE
    CIG0               0.000       0.000      0.166       0.000       0.000

  Specific indirect 26
    OBGEST
    PRGDM
    BMI
    MEDUC
    CIG0               0.000       0.000      0.000       0.000       0.000      *

  Specific indirect 27
    OBGEST
    PRGDM
    BMI
    MAGE
    CIG0               0.000       0.000      0.000       0.000       0.000      *

  Specific indirect 28
    OBGEST
    PRECAREM
    WIC
    MEDUC
    CIG0               0.000       0.000      0.000       0.000       0.000      *

  Specific indirect 29
    OBGEST
    PRECAREM
    WIC
    MAGE
    CIG0               0.000       0.000      0.000       0.000       0.000      *

  Specific indirect 30
    OBGEST
    PRECAREM
    BMI
    MEDUC
    CIG0               0.000       0.000      0.000       0.000       0.000      *

  Specific indirect 31
    OBGEST
    PRECAREM
    BMI
    MAGE
    CIG0               0.000       0.000      0.000       0.000       0.000      *

  Direct
    OBGEST
    CIG0              -0.002       0.004      0.315      -0.009       0.006


Effects from MAGE to OBGEST

    Total             -0.049       0.003      0.000      -0.055      -0.043      *
    Total indirect    -0.053       0.002      0.000      -0.057      -0.050      *

  Specific indirect 1
    OBGEST
    WIC
    MAGE              -0.001       0.000      0.003      -0.001       0.000      *

  Specific indirect 2
    OBGEST
    PRGBP
    MAGE              -0.018       0.002      0.000      -0.021      -0.014      *

  Specific indirect 3
    OBGEST
    PRGDM
    MAGE              -0.030       0.001      0.000      -0.032      -0.028      *

  Specific indirect 4
    OBGEST
    BMI
    MAGE               0.021       0.001      0.000       0.020       0.023      *

  Specific indirect 5
    OBGEST
    PRECAREM
    MAGE              -0.002       0.000      0.000      -0.002      -0.002      *

  Specific indirect 6
    OBGEST
    PRGBP
    WIC
    MAGE              -0.001       0.000      0.000      -0.001      -0.001      *

  Specific indirect 7
    OBGEST
    PRGBP
    BMI
    MAGE              -0.016       0.000      0.000      -0.017      -0.015      *

  Specific indirect 8
    OBGEST
    PRGDM
    WIC
    MAGE               0.000       0.000      0.166       0.000       0.000

  Specific indirect 9
    OBGEST
    PRGDM
    BMI
    MAGE              -0.008       0.000      0.000      -0.008      -0.007      *

  Specific indirect 10
    OBGEST
    PRECAREM
    WIC
    MAGE               0.000       0.000      0.000       0.000       0.000      *

  Specific indirect 11
    OBGEST
    PRECAREM
    BMI
    MAGE               0.000       0.000      0.000       0.000       0.000      *

  Direct
    OBGEST
    MAGE               0.005       0.003      0.074      -0.002       0.012


Effects from FAGE to OBGEST

    Total              0.004       0.002      0.012       0.001       0.008      *
    Total indirect     0.005       0.001      0.000       0.003       0.007      *

  Specific indirect 1
    OBGEST
    PAYER
    FAGE               0.000       0.000      0.208       0.000       0.000

  Specific indirect 2
    OBGEST
    PRGBP
    FAGE               0.007       0.001      0.000       0.005       0.009      *

  Specific indirect 3
    OBGEST
    PRGDM
    FAGE              -0.002       0.001      0.000      -0.003      -0.001      *

  Specific indirect 4
    OBGEST
    PAYER
    FEDUC
    FAGE               0.000       0.000      0.012       0.000       0.000      *

  Specific indirect 5
    OBGEST
    PRGBP
    PAYER
    FAGE               0.000       0.000      0.208       0.000       0.000

  Specific indirect 6
    OBGEST
    PRGDM
    PAYER
    FAGE               0.000       0.000      0.302       0.000       0.000

  Specific indirect 7
    OBGEST
    PRECAREM
    PAYER
    FAGE               0.000       0.000      0.208       0.000       0.000

  Specific indirect 8
    OBGEST
    PRGBP
    PAYER
    FEDUC
    FAGE               0.000       0.000      0.012       0.000       0.000      *

  Specific indirect 9
    OBGEST
    PRGDM
    PAYER
    FEDUC
    FAGE               0.000       0.000      0.155       0.000       0.000

  Specific indirect 10
    OBGEST
    PRECAREM
    PAYER
    FEDUC
    FAGE               0.000       0.000      0.012       0.000       0.000      *

  Direct
    OBGEST
    FAGE              -0.001       0.002      0.354      -0.005       0.003


Effects from MEDUC to OBGEST

    Total             -0.028       0.003      0.000      -0.034      -0.021      *
    Total indirect    -0.013       0.002      0.000      -0.018      -0.010      *

  Specific indirect 1
    OBGEST
    WIC
    MEDUC              0.000       0.000      0.003       0.000       0.001      *

  Specific indirect 2
    OBGEST
    PRGBP
    MEDUC             -0.011       0.002      0.000      -0.014      -0.007      *

  Specific indirect 3
    OBGEST
    PRGDM
    MEDUC              0.000       0.001      0.446      -0.002       0.002

  Specific indirect 4
    OBGEST
    BMI
    MEDUC              0.013       0.001      0.000       0.012       0.014      *

  Specific indirect 5
    OBGEST
    PRECAREM
    MEDUC             -0.002       0.000      0.000      -0.002      -0.002      *

  Specific indirect 6
    OBGEST
    PRGBP
    WIC
    MEDUC              0.000       0.000      0.000       0.000       0.001      *

  Specific indirect 7
    OBGEST
    PRGBP
    BMI
    MEDUC             -0.009       0.000      0.000      -0.010      -0.009      *

  Specific indirect 8
    OBGEST
    PRGDM
    WIC
    MEDUC              0.000       0.000      0.166       0.000       0.000

  Specific indirect 9
    OBGEST
    PRGDM
    BMI
    MEDUC             -0.004       0.000      0.000      -0.005      -0.004      *

  Specific indirect 10
    OBGEST
    PRECAREM
    WIC
    MEDUC              0.000       0.000      0.000       0.000       0.000      *

  Specific indirect 11
    OBGEST
    PRECAREM
    BMI
    MEDUC              0.000       0.000      0.000       0.000       0.000      *

  Direct
    OBGEST
    MEDUC             -0.014       0.004      0.000      -0.021      -0.007      *


Effects from FEDUC to OBGEST

    Total              0.002       0.000      0.000       0.001       0.003      *
    Total indirect     0.002       0.000      0.000       0.001       0.003      *

  Specific indirect 1
    OBGEST
    PAYER
    FEDUC              0.001       0.000      0.000       0.000       0.001      *

  Specific indirect 2
    OBGEST
    PRGBP
    PAYER
    FEDUC              0.001       0.000      0.000       0.000       0.001      *

  Specific indirect 3
    OBGEST
    PRGDM
    PAYER
    FEDUC              0.000       0.000      0.146       0.000       0.000

  Specific indirect 4
    OBGEST
    PRECAREM
    PAYER
    FEDUC              0.000       0.000      0.000       0.000       0.000      *


Effects from MHT to OBGEST

    Total              0.072       0.002      0.000       0.068       0.077      *
    Total indirect     0.008       0.001      0.000       0.005       0.011      *

  Specific indirect 1
    OBGEST
    PRGBP
    MHT               -0.011       0.001      0.000      -0.014      -0.009      *

  Specific indirect 2
    OBGEST
    PRGDM
    MHT                0.020       0.001      0.000       0.018       0.021      *

  Direct
    OBGEST
    MHT                0.064       0.002      0.000       0.059       0.069      *


Effects from BMI to OBGEST

    Total             -0.011       0.002      0.000      -0.015      -0.006      *
    Total indirect    -0.111       0.002      0.000      -0.114      -0.108      *

  Specific indirect 1
    OBGEST
    PRGBP
    BMI               -0.074       0.001      0.000      -0.077      -0.072      *

  Specific indirect 2
    OBGEST
    PRGDM
    BMI               -0.035       0.001      0.000      -0.037      -0.033      *

  Specific indirect 3
    OBGEST
    PRECAREM
    BMI               -0.001       0.000      0.000      -0.001      -0.001      *

  Direct
    OBGEST
    BMI                0.100       0.002      0.000       0.095       0.104      *


Effects from PAYER to OBGEST

    Total             -0.033       0.003      0.000      -0.039      -0.026      *
    Total indirect    -0.018       0.002      0.000      -0.022      -0.014      *

  Specific indirect 1
    OBGEST
    PRGBP
    PAYER             -0.012       0.002      0.000      -0.015      -0.008      *

  Specific indirect 2
    OBGEST
    PRGDM
    PAYER             -0.001       0.001      0.146      -0.003       0.001

  Specific indirect 3
    OBGEST
    PRECAREM
    PAYER             -0.005       0.000      0.000      -0.006      -0.005      *

  Direct
    OBGEST
    PAYER             -0.015       0.004      0.000      -0.022      -0.007      *


Effects from WIC to OBGEST

    Total              0.018       0.004      0.000       0.010       0.025      *
    Total indirect     0.007       0.002      0.000       0.003       0.012      *

  Specific indirect 1
    OBGEST
    PRGBP
    WIC                0.011       0.002      0.000       0.007       0.015      *

  Specific indirect 2
    OBGEST
    PRGDM
    WIC               -0.001       0.001      0.166      -0.003       0.001

  Specific indirect 3
    OBGEST
    PRECAREM
    WIC               -0.003       0.000      0.000      -0.003      -0.002      *

  Direct
    OBGEST
    WIC                0.010       0.004      0.003       0.003       0.018      *


Effects from PRECAREM to OBGEST

    Total              0.048       0.001      0.000       0.046       0.051      *
    Total indirect     0.000       0.000      0.000       0.000       0.000

  Direct
    OBGEST
    PRECAREM           0.048       0.001      0.000       0.046       0.051      *


Effects from AFRAMM to PRECAREM via SOCADV

    Sum of indirect    0.039       0.002      0.000       0.036       0.042      *

  Specific indirect 1
    PRECAREM
    SOCADV
    AFRAMM             0.005       0.002      0.020       0.000       0.010      *

  Specific indirect 2
    PRECAREM
    PAYER
    SOCADV
    AFRAMM             0.027       0.001      0.000       0.024       0.029      *

  Specific indirect 3
    PRECAREM
    MEDUC
    SOCADV
    AFRAMM             0.012       0.001      0.000       0.010       0.014      *

  Specific indirect 4
    PRECAREM
    CIG0
    SOCADV
    AFRAMM             0.003       0.000      0.000       0.002       0.004      *

  Specific indirect 5
    PRECAREM
    WIC
    SOCADV
    AFRAMM            -0.012       0.001      0.000      -0.013      -0.010      *

  Specific indirect 6
    PRECAREM
    MAGE
    SOCADV
    AFRAMM             0.006       0.000      0.000       0.005       0.007      *

  Specific indirect 7
    PRECAREM
    BMI
    SOCADV
    AFRAMM            -0.003       0.000      0.000      -0.003      -0.002      *

  Specific indirect 8
    PRECAREM
    PAYER
    FEDUC
    SOCADV
    AFRAMM            -0.002       0.000      0.000      -0.002      -0.001      *

  Specific indirect 9
    PRECAREM
    PAYER
    FAGE
    SOCADV
    AFRAMM             0.000       0.000      0.208       0.000       0.000

  Specific indirect 10
    PRECAREM
    MEDUC
    CIG0
    SOCADV
    AFRAMM             0.000       0.000      0.000       0.000       0.001      *

  Specific indirect 11
    PRECAREM
    WIC
    MEDUC
    SOCADV
    AFRAMM             0.000       0.000      0.000       0.000       0.001      *

  Specific indirect 12
    PRECAREM
    WIC
    MAGE
    SOCADV
    AFRAMM            -0.001       0.000      0.000      -0.001      -0.001      *

  Specific indirect 13
    PRECAREM
    MAGE
    CIG0
    SOCADV
    AFRAMM             0.000       0.000      0.000       0.000       0.000      *

  Specific indirect 14
    PRECAREM
    BMI
    MEDUC
    SOCADV
    AFRAMM             0.001       0.000      0.000       0.001       0.001      *

  Specific indirect 15
    PRECAREM
    BMI
    CIG0
    SOCADV
    AFRAMM             0.000       0.000      0.000       0.000       0.000      *

  Specific indirect 16
    PRECAREM
    BMI
    MAGE
    SOCADV
    AFRAMM             0.001       0.000      0.000       0.001       0.001      *

  Specific indirect 17
    PRECAREM
    PAYER
    FEDUC
    FAGE
    SOCADV
    AFRAMM             0.000       0.000      0.012       0.000       0.000      *

  Specific indirect 18
    PRECAREM
    WIC
    MEDUC
    CIG0
    SOCADV
    AFRAMM             0.000       0.000      0.000       0.000       0.000      *

  Specific indirect 19
    PRECAREM
    WIC
    MAGE
    CIG0
    SOCADV
    AFRAMM             0.000       0.000      0.000       0.000       0.000      *

  Specific indirect 20
    PRECAREM
    BMI
    MEDUC
    CIG0
    SOCADV
    AFRAMM             0.000       0.000      0.000       0.000       0.000      *

  Specific indirect 21
    PRECAREM
    BMI
    MAGE
    CIG0
    SOCADV
    AFRAMM             0.000       0.000      0.000       0.000       0.000      *


Effects from MHISP to PRECAREM via SOCADV

    Sum of indirect    0.068       0.001      0.000       0.066       0.071      *

  Specific indirect 1
    PRECAREM
    SOCADV
    MHISP              0.009       0.004      0.020       0.001       0.017      *

  Specific indirect 2
    PRECAREM
    PAYER
    SOCADV
    MHISP              0.047       0.002      0.000       0.044       0.051      *

  Specific indirect 3
    PRECAREM
    MEDUC
    SOCADV
    MHISP              0.021       0.002      0.000       0.018       0.024      *

  Specific indirect 4
    PRECAREM
    CIG0
    SOCADV
    MHISP              0.006       0.001      0.000       0.004       0.007      *

  Specific indirect 5
    PRECAREM
    WIC
    SOCADV
    MHISP             -0.021       0.001      0.000      -0.023      -0.018      *

  Specific indirect 6
    PRECAREM
    MAGE
    SOCADV
    MHISP              0.010       0.001      0.000       0.009       0.012      *

  Specific indirect 7
    PRECAREM
    BMI
    SOCADV
    MHISP             -0.005       0.000      0.000      -0.005      -0.004      *

  Specific indirect 8
    PRECAREM
    PAYER
    FEDUC
    SOCADV
    MHISP             -0.003       0.000      0.000      -0.004      -0.002      *

  Specific indirect 9
    PRECAREM
    PAYER
    FAGE
    SOCADV
    MHISP              0.000       0.000      0.208       0.000       0.000

  Specific indirect 10
    PRECAREM
    MEDUC
    CIG0
    SOCADV
    MHISP              0.001       0.000      0.000       0.001       0.001      *

  Specific indirect 11
    PRECAREM
    WIC
    MEDUC
    SOCADV
    MHISP              0.001       0.000      0.000       0.000       0.001      *

  Specific indirect 12
    PRECAREM
    WIC
    MAGE
    SOCADV
    MHISP             -0.001       0.000      0.000      -0.001      -0.001      *

  Specific indirect 13
    PRECAREM
    MAGE
    CIG0
    SOCADV
    MHISP              0.000       0.000      0.000       0.000       0.000      *

  Specific indirect 14
    PRECAREM
    BMI
    MEDUC
    SOCADV
    MHISP              0.002       0.000      0.000       0.001       0.002      *

  Specific indirect 15
    PRECAREM
    BMI
    CIG0
    SOCADV
    MHISP              0.000       0.000      0.000       0.000       0.000      *

  Specific indirect 16
    PRECAREM
    BMI
    MAGE
    SOCADV
    MHISP              0.001       0.000      0.000       0.001       0.002      *

  Specific indirect 17
    PRECAREM
    PAYER
    FEDUC
    FAGE
    SOCADV
    MHISP              0.000       0.000      0.012       0.000       0.000      *

  Specific indirect 18
    PRECAREM
    WIC
    MEDUC
    CIG0
    SOCADV
    MHISP              0.000       0.000      0.000       0.000       0.000      *

  Specific indirect 19
    PRECAREM
    WIC
    MAGE
    CIG0
    SOCADV
    MHISP              0.000       0.000      0.000       0.000       0.000      *

  Specific indirect 20
    PRECAREM
    BMI
    MEDUC
    CIG0
    SOCADV
    MHISP              0.000       0.000      0.000       0.000       0.000      *

  Specific indirect 21
    PRECAREM
    BMI
    MAGE
    CIG0
    SOCADV
    MHISP              0.000       0.000      0.000       0.000       0.000      *


Effects from OTHM to PRECAREM via SOCADV

    Sum of indirect   -0.093       0.002      0.000      -0.097      -0.090      *

  Specific indirect 1
    PRECAREM
    SOCADV
    OTHM              -0.012       0.006      0.020      -0.023      -0.001      *

  Specific indirect 2
    PRECAREM
    PAYER
    SOCADV
    OTHM              -0.065       0.002      0.000      -0.069      -0.060      *

  Specific indirect 3
    PRECAREM
    MEDUC
    SOCADV
    OTHM              -0.029       0.002      0.000      -0.033      -0.025      *

  Specific indirect 4
    PRECAREM
    CIG0
    SOCADV
    OTHM              -0.008       0.001      0.000      -0.010      -0.006      *

  Specific indirect 5
    PRECAREM
    WIC
    SOCADV
    OTHM               0.028       0.002      0.000       0.025       0.032      *

  Specific indirect 6
    PRECAREM
    MAGE
    SOCADV
    OTHM              -0.014       0.001      0.000      -0.016      -0.012      *

  Specific indirect 7
    PRECAREM
    BMI
    SOCADV
    OTHM               0.006       0.001      0.000       0.005       0.007      *

  Specific indirect 8
    PRECAREM
    PAYER
    FEDUC
    SOCADV
    OTHM               0.004       0.000      0.000       0.003       0.005      *

  Specific indirect 9
    PRECAREM
    PAYER
    FAGE
    SOCADV
    OTHM               0.000       0.000      0.208       0.000       0.000

  Specific indirect 10
    PRECAREM
    MEDUC
    CIG0
    SOCADV
    OTHM              -0.001       0.000      0.000      -0.001      -0.001      *

  Specific indirect 11
    PRECAREM
    WIC
    MEDUC
    SOCADV
    OTHM              -0.001       0.000      0.000      -0.002       0.000      *

  Specific indirect 12
    PRECAREM
    WIC
    MAGE
    SOCADV
    OTHM               0.002       0.000      0.000       0.001       0.002      *

  Specific indirect 13
    PRECAREM
    MAGE
    CIG0
    SOCADV
    OTHM               0.000       0.000      0.000       0.000       0.000      *

  Specific indirect 14
    PRECAREM
    BMI
    MEDUC
    SOCADV
    OTHM              -0.002       0.000      0.000      -0.003      -0.002      *

  Specific indirect 15
    PRECAREM
    BMI
    CIG0
    SOCADV
    OTHM               0.000       0.000      0.000       0.000       0.000      *

  Specific indirect 16
    PRECAREM
    BMI
    MAGE
    SOCADV
    OTHM              -0.002       0.000      0.000      -0.002      -0.002      *

  Specific indirect 17
    PRECAREM
    PAYER
    FEDUC
    FAGE
    SOCADV
    OTHM               0.000       0.000      0.012       0.000       0.000      *

  Specific indirect 18
    PRECAREM
    WIC
    MEDUC
    CIG0
    SOCADV
    OTHM               0.000       0.000      0.000       0.000       0.000      *

  Specific indirect 19
    PRECAREM
    WIC
    MAGE
    CIG0
    SOCADV
    OTHM               0.000       0.000      0.000       0.000       0.000      *

  Specific indirect 20
    PRECAREM
    BMI
    MEDUC
    CIG0
    SOCADV
    OTHM               0.000       0.000      0.000       0.000       0.000      *

  Specific indirect 21
    PRECAREM
    BMI
    MAGE
    CIG0
    SOCADV
    OTHM               0.000       0.000      0.000       0.000       0.000      *


Effects from AFRAMF to PRECAREM via SOCADV

    Sum of indirect    0.119       0.002      0.000       0.115       0.123      *

  Specific indirect 1
    PRECAREM
    SOCADV
    AFRAMF             0.015       0.007      0.020       0.001       0.030      *

  Specific indirect 2
    PRECAREM
    PAYER
    SOCADV
    AFRAMF             0.083       0.003      0.000       0.077       0.088      *

  Specific indirect 3
    PRECAREM
    MEDUC
    SOCADV
    AFRAMF             0.037       0.003      0.000       0.031       0.042      *

  Specific indirect 4
    PRECAREM
    CIG0
    SOCADV
    AFRAMF             0.010       0.001      0.000       0.007       0.012      *

  Specific indirect 5
    PRECAREM
    WIC
    SOCADV
    AFRAMF            -0.036       0.002      0.000      -0.041      -0.032      *

  Specific indirect 6
    PRECAREM
    MAGE
    SOCADV
    AFRAMF             0.018       0.001      0.000       0.016       0.021      *

  Specific indirect 7
    PRECAREM
    BMI
    SOCADV
    AFRAMF            -0.008       0.001      0.000      -0.010      -0.007      *

  Specific indirect 8
    PRECAREM
    PAYER
    FEDUC
    SOCADV
    AFRAMF            -0.005       0.001      0.000      -0.006      -0.004      *

  Specific indirect 9
    PRECAREM
    PAYER
    FAGE
    SOCADV
    AFRAMF             0.000       0.000      0.208       0.000       0.000

  Specific indirect 10
    PRECAREM
    MEDUC
    CIG0
    SOCADV
    AFRAMF             0.001       0.000      0.000       0.001       0.002      *

  Specific indirect 11
    PRECAREM
    WIC
    MEDUC
    SOCADV
    AFRAMF             0.001       0.000      0.000       0.000       0.002      *

  Specific indirect 12
    PRECAREM
    WIC
    MAGE
    SOCADV
    AFRAMF            -0.002       0.000      0.000      -0.003      -0.002      *

  Specific indirect 13
    PRECAREM
    MAGE
    CIG0
    SOCADV
    AFRAMF             0.000       0.000      0.000       0.000       0.000      *

  Specific indirect 14
    PRECAREM
    BMI
    MEDUC
    SOCADV
    AFRAMF             0.003       0.000      0.000       0.002       0.003      *

  Specific indirect 15
    PRECAREM
    BMI
    CIG0
    SOCADV
    AFRAMF             0.000       0.000      0.000       0.000       0.000      *

  Specific indirect 16
    PRECAREM
    BMI
    MAGE
    SOCADV
    AFRAMF             0.002       0.000      0.000       0.002       0.003      *

  Specific indirect 17
    PRECAREM
    PAYER
    FEDUC
    FAGE
    SOCADV
    AFRAMF             0.000       0.000      0.012       0.000       0.000      *

  Specific indirect 18
    PRECAREM
    WIC
    MEDUC
    CIG0
    SOCADV
    AFRAMF             0.000       0.000      0.000       0.000       0.000      *

  Specific indirect 19
    PRECAREM
    WIC
    MAGE
    CIG0
    SOCADV
    AFRAMF             0.000       0.000      0.000       0.000       0.000      *

  Specific indirect 20
    PRECAREM
    BMI
    MEDUC
    CIG0
    SOCADV
    AFRAMF             0.000       0.000      0.000       0.000       0.000      *

  Specific indirect 21
    PRECAREM
    BMI
    MAGE
    CIG0
    SOCADV
    AFRAMF             0.000       0.000      0.000       0.000       0.000      *


Effects from FHISP to PRECAREM via SOCADV

    Sum of indirect    0.100       0.002      0.000       0.097       0.103      *

  Specific indirect 1
    PRECAREM
    SOCADV
    FHISP              0.013       0.006      0.020       0.001       0.025      *

  Specific indirect 2
    PRECAREM
    PAYER
    SOCADV
    FHISP              0.069       0.002      0.000       0.065       0.074      *

  Specific indirect 3
    PRECAREM
    MEDUC
    SOCADV
    FHISP              0.031       0.002      0.000       0.026       0.036      *

  Specific indirect 4
    PRECAREM
    CIG0
    SOCADV
    FHISP              0.008       0.001      0.000       0.006       0.010      *

  Specific indirect 5
    PRECAREM
    WIC
    SOCADV
    FHISP             -0.030       0.002      0.000      -0.034      -0.027      *

  Specific indirect 6
    PRECAREM
    MAGE
    SOCADV
    FHISP              0.015       0.001      0.000       0.013       0.017      *

  Specific indirect 7
    PRECAREM
    BMI
    SOCADV
    FHISP             -0.007       0.001      0.000      -0.008      -0.006      *

  Specific indirect 8
    PRECAREM
    PAYER
    FEDUC
    SOCADV
    FHISP             -0.004       0.001      0.000      -0.005      -0.003      *

  Specific indirect 9
    PRECAREM
    PAYER
    FAGE
    SOCADV
    FHISP              0.000       0.000      0.208       0.000       0.000

  Specific indirect 10
    PRECAREM
    MEDUC
    CIG0
    SOCADV
    FHISP              0.001       0.000      0.000       0.001       0.001      *

  Specific indirect 11
    PRECAREM
    WIC
    MEDUC
    SOCADV
    FHISP              0.001       0.000      0.000       0.000       0.002      *

  Specific indirect 12
    PRECAREM
    WIC
    MAGE
    SOCADV
    FHISP             -0.002       0.000      0.000      -0.002      -0.002      *

  Specific indirect 13
    PRECAREM
    MAGE
    CIG0
    SOCADV
    FHISP              0.000       0.000      0.000       0.000       0.000      *

  Specific indirect 14
    PRECAREM
    BMI
    MEDUC
    SOCADV
    FHISP              0.002       0.000      0.000       0.002       0.003      *

  Specific indirect 15
    PRECAREM
    BMI
    CIG0
    SOCADV
    FHISP              0.000       0.000      0.000       0.000       0.000      *

  Specific indirect 16
    PRECAREM
    BMI
    MAGE
    SOCADV
    FHISP              0.002       0.000      0.000       0.002       0.002      *

  Specific indirect 17
    PRECAREM
    PAYER
    FEDUC
    FAGE
    SOCADV
    FHISP              0.000       0.000      0.012       0.000       0.000      *

  Specific indirect 18
    PRECAREM
    WIC
    MEDUC
    CIG0
    SOCADV
    FHISP              0.000       0.000      0.000       0.000       0.000      *

  Specific indirect 19
    PRECAREM
    WIC
    MAGE
    CIG0
    SOCADV
    FHISP              0.000       0.000      0.000       0.000       0.000      *

  Specific indirect 20
    PRECAREM
    BMI
    MEDUC
    CIG0
    SOCADV
    FHISP              0.000       0.000      0.000       0.000       0.000      *

  Specific indirect 21
    PRECAREM
    BMI
    MAGE
    CIG0
    SOCADV
    FHISP              0.000       0.000      0.000       0.000       0.000      *


Effects from OTHF to PRECAREM via SOCADV

    Sum of indirect   -0.003       0.001      0.010      -0.006       0.000      *

  Specific indirect 1
    PRECAREM
    SOCADV
    OTHF               0.000       0.000      0.029      -0.001       0.000

  Specific indirect 2
    PRECAREM
    PAYER
    SOCADV
    OTHF              -0.002       0.001      0.010      -0.004       0.000      *

  Specific indirect 3
    PRECAREM
    MEDUC
    SOCADV
    OTHF              -0.001       0.000      0.010      -0.002       0.000      *

  Specific indirect 4
    PRECAREM
    CIG0
    SOCADV
    OTHF               0.000       0.000      0.010       0.000       0.000      *

  Specific indirect 5
    PRECAREM
    WIC
    SOCADV
    OTHF               0.001       0.000      0.010       0.000       0.002      *

  Specific indirect 6
    PRECAREM
    MAGE
    SOCADV
    OTHF               0.000       0.000      0.010      -0.001       0.000      *

  Specific indirect 7
    PRECAREM
    BMI
    SOCADV
    OTHF               0.000       0.000      0.010       0.000       0.000      *

  Specific indirect 8
    PRECAREM
    PAYER
    FEDUC
    SOCADV
    OTHF               0.000       0.000      0.010       0.000       0.000      *

  Specific indirect 9
    PRECAREM
    PAYER
    FAGE
    SOCADV
    OTHF               0.000       0.000      0.214       0.000       0.000

  Specific indirect 10
    PRECAREM
    MEDUC
    CIG0
    SOCADV
    OTHF               0.000       0.000      0.010       0.000       0.000      *

  Specific indirect 11
    PRECAREM
    WIC
    MEDUC
    SOCADV
    OTHF               0.000       0.000      0.010       0.000       0.000

  Specific indirect 12
    PRECAREM
    WIC
    MAGE
    SOCADV
    OTHF               0.000       0.000      0.010       0.000       0.000      *

  Specific indirect 13
    PRECAREM
    MAGE
    CIG0
    SOCADV
    OTHF               0.000       0.000      0.010       0.000       0.000      *

  Specific indirect 14
    PRECAREM
    BMI
    MEDUC
    SOCADV
    OTHF               0.000       0.000      0.010       0.000       0.000      *

  Specific indirect 15
    PRECAREM
    BMI
    CIG0
    SOCADV
    OTHF               0.000       0.000      0.010       0.000       0.000      *

  Specific indirect 16
    PRECAREM
    BMI
    MAGE
    SOCADV
    OTHF               0.000       0.000      0.010       0.000       0.000      *

  Specific indirect 17
    PRECAREM
    PAYER
    FEDUC
    FAGE
    SOCADV
    OTHF               0.000       0.000      0.021       0.000       0.000

  Specific indirect 18
    PRECAREM
    WIC
    MEDUC
    CIG0
    SOCADV
    OTHF               0.000       0.000      0.010       0.000       0.000      *

  Specific indirect 19
    PRECAREM
    WIC
    MAGE
    CIG0
    SOCADV
    OTHF               0.000       0.000      0.010       0.000       0.000      *

  Specific indirect 20
    PRECAREM
    BMI
    MEDUC
    CIG0
    SOCADV
    OTHF               0.000       0.000      0.010       0.000       0.000      *

  Specific indirect 21
    PRECAREM
    BMI
    MAGE
    CIG0
    SOCADV
    OTHF               0.000       0.000      0.010       0.000       0.000      *


Effects from CIG0 to PRECAREM via SOCADV

    Sum of indirect    0.000       0.000      0.000       0.000       0.000


Effects from MEDUC to PRECAREM via SOCADV

    Sum of indirect    0.000       0.000      0.000       0.000       0.000


Effects from FEDUC to PRECAREM via SOCADV

    Sum of indirect    0.000       0.000      0.000       0.000       0.000


Effects from FAGE to PRECAREM via SOCADV

    Sum of indirect    0.000       0.000      0.000       0.000       0.000


Effects from MHT to PRECAREM via SOCADV

    Sum of indirect    0.000       0.000      0.000       0.000       0.000


Effects from BMI to PRECAREM via SOCADV

    Sum of indirect    0.000       0.000      0.000       0.000       0.000


Effects from AFRAMM to PRGBP via SOCADV

    Sum of indirect    0.017       0.001      0.000       0.015       0.019      *

  Specific indirect 1
    PRGBP
    SOCADV
    AFRAMM             0.035       0.004      0.000       0.027       0.042      *

  Specific indirect 2
    PRGBP
    PAYER
    SOCADV
    AFRAMM            -0.007       0.001      0.000      -0.010      -0.005      *

  Specific indirect 3
    PRGBP
    MEDUC
    SOCADV
    AFRAMM            -0.008       0.001      0.000      -0.011      -0.005      *

  Specific indirect 4
    PRGBP
    CIG0
    SOCADV
    AFRAMM             0.001       0.001      0.048       0.000       0.002

  Specific indirect 5
    PRGBP
    WIC
    SOCADV
    AFRAMM            -0.006       0.001      0.000      -0.008      -0.004      *

  Specific indirect 6
    PRGBP
    FAGE
    SOCADV
    AFRAMM             0.003       0.000      0.000       0.002       0.003      *

  Specific indirect 7
    PRGBP
    MAGE
    SOCADV
    AFRAMM            -0.007       0.001      0.000      -0.008      -0.006      *

  Specific indirect 8
    PRGBP
    MHT
    SOCADV
    AFRAMM            -0.001       0.000      0.000      -0.001      -0.001      *

  Specific indirect 9
    PRGBP
    BMI
    SOCADV
    AFRAMM             0.021       0.001      0.000       0.019       0.023      *

  Specific indirect 10
    PRGBP
    PAYER
    FEDUC
    SOCADV
    AFRAMM             0.000       0.000      0.000       0.000       0.001      *

  Specific indirect 11
    PRGBP
    PAYER
    FAGE
    SOCADV
    AFRAMM             0.000       0.000      0.208       0.000       0.000

  Specific indirect 12
    PRGBP
    MEDUC
    CIG0
    SOCADV
    AFRAMM             0.000       0.000      0.000       0.000       0.000      *

  Specific indirect 13
    PRGBP
    WIC
    MEDUC
    SOCADV
    AFRAMM             0.000       0.000      0.000       0.000       0.000      *

  Specific indirect 14
    PRGBP
    WIC
    MAGE
    SOCADV
    AFRAMM             0.000       0.000      0.000       0.000       0.000      *

  Specific indirect 15
    PRGBP
    MAGE
    CIG0
    SOCADV
    AFRAMM             0.000       0.000      0.000       0.000       0.000      *

  Specific indirect 16
    PRGBP
    BMI
    MEDUC
    SOCADV
    AFRAMM            -0.007       0.000      0.000      -0.008      -0.006      *

  Specific indirect 17
    PRGBP
    BMI
    CIG0
    SOCADV
    AFRAMM             0.000       0.000      0.000       0.000       0.000      *

  Specific indirect 18
    PRGBP
    BMI
    MAGE
    SOCADV
    AFRAMM            -0.006       0.000      0.000      -0.007      -0.006      *

  Specific indirect 19
    PRGBP
    PAYER
    FEDUC
    FAGE
    SOCADV
    AFRAMM             0.000       0.000      0.012       0.000       0.000      *

  Specific indirect 20
    PRGBP
    WIC
    MEDUC
    CIG0
    SOCADV
    AFRAMM             0.000       0.000      0.000       0.000       0.000      *

  Specific indirect 21
    PRGBP
    WIC
    MAGE
    CIG0
    SOCADV
    AFRAMM             0.000       0.000      0.000       0.000       0.000      *

  Specific indirect 22
    PRGBP
    BMI
    MEDUC
    CIG0
    SOCADV
    AFRAMM             0.000       0.000      0.000       0.000       0.000      *

  Specific indirect 23
    PRGBP
    BMI
    MAGE
    CIG0
    SOCADV
    AFRAMM             0.000       0.000      0.000       0.000       0.000      *


Effects from MHISP to PRGBP via SOCADV

    Sum of indirect    0.030       0.001      0.000       0.027       0.033      *

  Specific indirect 1
    PRGBP
    SOCADV
    MHISP              0.061       0.006      0.000       0.049       0.074      *

  Specific indirect 2
    PRGBP
    PAYER
    SOCADV
    MHISP             -0.013       0.002      0.000      -0.017      -0.009      *

  Specific indirect 3
    PRGBP
    MEDUC
    SOCADV
    MHISP             -0.014       0.002      0.000      -0.018      -0.009      *

  Specific indirect 4
    PRGBP
    CIG0
    SOCADV
    MHISP              0.002       0.001      0.048       0.000       0.004

  Specific indirect 5
    PRGBP
    WIC
    SOCADV
    MHISP             -0.010       0.002      0.000      -0.014      -0.007      *

  Specific indirect 6
    PRGBP
    FAGE
    SOCADV
    MHISP              0.005       0.001      0.000       0.003       0.006      *

  Specific indirect 7
    PRGBP
    MAGE
    SOCADV
    MHISP             -0.012       0.001      0.000      -0.014      -0.010      *

  Specific indirect 8
    PRGBP
    MHT
    SOCADV
    MHISP             -0.001       0.000      0.000      -0.002      -0.001      *

  Specific indirect 9
    PRGBP
    BMI
    SOCADV
    MHISP              0.036       0.001      0.000       0.034       0.039      *

  Specific indirect 10
    PRGBP
    PAYER
    FEDUC
    SOCADV
    MHISP              0.001       0.000      0.000       0.000       0.001      *

  Specific indirect 11
    PRGBP
    PAYER
    FAGE
    SOCADV
    MHISP              0.000       0.000      0.208       0.000       0.000

  Specific indirect 12
    PRGBP
    MEDUC
    CIG0
    SOCADV
    MHISP             -0.001       0.000      0.000      -0.001       0.000      *

  Specific indirect 13
    PRGBP
    WIC
    MEDUC
    SOCADV
    MHISP              0.000       0.000      0.000       0.000       0.001      *

  Specific indirect 14
    PRGBP
    WIC
    MAGE
    SOCADV
    MHISP             -0.001       0.000      0.000      -0.001       0.000      *

  Specific indirect 15
    PRGBP
    MAGE
    CIG0
    SOCADV
    MHISP              0.000       0.000      0.000       0.000       0.000      *

  Specific indirect 16
    PRGBP
    BMI
    MEDUC
    SOCADV
    MHISP             -0.012       0.001      0.000      -0.013      -0.011      *

  Specific indirect 17
    PRGBP
    BMI
    CIG0
    SOCADV
    MHISP             -0.001       0.000      0.000      -0.001       0.000      *

  Specific indirect 18
    PRGBP
    BMI
    MAGE
    SOCADV
    MHISP             -0.011       0.000      0.000      -0.011      -0.010      *

  Specific indirect 19
    PRGBP
    PAYER
    FEDUC
    FAGE
    SOCADV
    MHISP              0.000       0.000      0.012       0.000       0.000      *

  Specific indirect 20
    PRGBP
    WIC
    MEDUC
    CIG0
    SOCADV
    MHISP              0.000       0.000      0.000       0.000       0.000      *

  Specific indirect 21
    PRGBP
    WIC
    MAGE
    CIG0
    SOCADV
    MHISP              0.000       0.000      0.000       0.000       0.000      *

  Specific indirect 22
    PRGBP
    BMI
    MEDUC
    CIG0
    SOCADV
    MHISP              0.000       0.000      0.000       0.000       0.000      *

  Specific indirect 23
    PRGBP
    BMI
    MAGE
    CIG0
    SOCADV
    MHISP              0.000       0.000      0.000       0.000       0.000      *


Effects from OTHM to PRGBP via SOCADV

    Sum of indirect   -0.041       0.002      0.000      -0.045      -0.037      *

  Specific indirect 1
    PRGBP
    SOCADV
    OTHM              -0.084       0.009      0.000      -0.101      -0.066      *

  Specific indirect 2
    PRGBP
    PAYER
    SOCADV
    OTHM               0.018       0.003      0.000       0.012       0.023      *

  Specific indirect 3
    PRGBP
    MEDUC
    SOCADV
    OTHM               0.019       0.003      0.000       0.012       0.025      *

  Specific indirect 4
    PRGBP
    CIG0
    SOCADV
    OTHM              -0.002       0.001      0.048      -0.005       0.000

  Specific indirect 5
    PRGBP
    WIC
    SOCADV
    OTHM               0.014       0.003      0.000       0.009       0.019      *

  Specific indirect 6
    PRGBP
    FAGE
    SOCADV
    OTHM              -0.006       0.001      0.000      -0.008      -0.004      *

  Specific indirect 7
    PRGBP
    MAGE
    SOCADV
    OTHM               0.017       0.002      0.000       0.013       0.020      *

  Specific indirect 8
    PRGBP
    MHT
    SOCADV
    OTHM               0.002       0.000      0.000       0.001       0.002      *

  Specific indirect 9
    PRGBP
    BMI
    SOCADV
    OTHM              -0.050       0.001      0.000      -0.053      -0.047      *

  Specific indirect 10
    PRGBP
    PAYER
    FEDUC
    SOCADV
    OTHM              -0.001       0.000      0.000      -0.002      -0.001      *

  Specific indirect 11
    PRGBP
    PAYER
    FAGE
    SOCADV
    OTHM               0.000       0.000      0.208       0.000       0.000

  Specific indirect 12
    PRGBP
    MEDUC
    CIG0
    SOCADV
    OTHM               0.001       0.000      0.000       0.000       0.001      *

  Specific indirect 13
    PRGBP
    WIC
    MEDUC
    SOCADV
    OTHM              -0.001       0.000      0.000      -0.001       0.000      *

  Specific indirect 14
    PRGBP
    WIC
    MAGE
    SOCADV
    OTHM               0.001       0.000      0.000       0.001       0.001      *

  Specific indirect 15
    PRGBP
    MAGE
    CIG0
    SOCADV
    OTHM               0.000       0.000      0.000       0.000       0.000      *

  Specific indirect 16
    PRGBP
    BMI
    MEDUC
    SOCADV
    OTHM               0.016       0.001      0.000       0.015       0.018      *

  Specific indirect 17
    PRGBP
    BMI
    CIG0
    SOCADV
    OTHM               0.001       0.000      0.000       0.000       0.001      *

  Specific indirect 18
    PRGBP
    BMI
    MAGE
    SOCADV
    OTHM               0.015       0.000      0.000       0.014       0.016      *

  Specific indirect 19
    PRGBP
    PAYER
    FEDUC
    FAGE
    SOCADV
    OTHM               0.000       0.000      0.012       0.000       0.000      *

  Specific indirect 20
    PRGBP
    WIC
    MEDUC
    CIG0
    SOCADV
    OTHM               0.000       0.000      0.000       0.000       0.000      *

  Specific indirect 21
    PRGBP
    WIC
    MAGE
    CIG0
    SOCADV
    OTHM               0.000       0.000      0.000       0.000       0.000      *

  Specific indirect 22
    PRGBP
    BMI
    MEDUC
    CIG0
    SOCADV
    OTHM               0.001       0.000      0.000       0.001       0.001      *

  Specific indirect 23
    PRGBP
    BMI
    MAGE
    CIG0
    SOCADV
    OTHM               0.000       0.000      0.000       0.000       0.000      *


Effects from AFRAMF to PRGBP via SOCADV

    Sum of indirect    0.052       0.002      0.000       0.048       0.057      *

  Specific indirect 1
    PRGBP
    SOCADV
    AFRAMF             0.107       0.011      0.000       0.086       0.130      *

  Specific indirect 2
    PRGBP
    PAYER
    SOCADV
    AFRAMF            -0.023       0.004      0.000      -0.030      -0.015      *

  Specific indirect 3
    PRGBP
    MEDUC
    SOCADV
    AFRAMF            -0.024       0.004      0.000      -0.032      -0.015      *

  Specific indirect 4
    PRGBP
    CIG0
    SOCADV
    AFRAMF             0.003       0.002      0.048       0.000       0.007

  Specific indirect 5
    PRGBP
    WIC
    SOCADV
    AFRAMF            -0.018       0.003      0.000      -0.025      -0.012      *

  Specific indirect 6
    PRGBP
    FAGE
    SOCADV
    AFRAMF             0.008       0.001      0.000       0.006       0.010      *

  Specific indirect 7
    PRGBP
    MAGE
    SOCADV
    AFRAMF            -0.021       0.002      0.000      -0.025      -0.017      *

  Specific indirect 8
    PRGBP
    MHT
    SOCADV
    AFRAMF            -0.002       0.000      0.000      -0.003      -0.002      *

  Specific indirect 9
    PRGBP
    BMI
    SOCADV
    AFRAMF             0.064       0.002      0.000       0.061       0.067      *

  Specific indirect 10
    PRGBP
    PAYER
    FEDUC
    SOCADV
    AFRAMF             0.001       0.000      0.000       0.001       0.002      *

  Specific indirect 11
    PRGBP
    PAYER
    FAGE
    SOCADV
    AFRAMF             0.000       0.000      0.208       0.000       0.000

  Specific indirect 12
    PRGBP
    MEDUC
    CIG0
    SOCADV
    AFRAMF            -0.001       0.000      0.000      -0.001      -0.001      *

  Specific indirect 13
    PRGBP
    WIC
    MEDUC
    SOCADV
    AFRAMF             0.001       0.000      0.000       0.000       0.001      *

  Specific indirect 14
    PRGBP
    WIC
    MAGE
    SOCADV
    AFRAMF            -0.001       0.000      0.000      -0.001      -0.001      *

  Specific indirect 15
    PRGBP
    MAGE
    CIG0
    SOCADV
    AFRAMF             0.000       0.000      0.000       0.000       0.000      *

  Specific indirect 16
    PRGBP
    BMI
    MEDUC
    SOCADV
    AFRAMF            -0.021       0.001      0.000      -0.023      -0.019      *

  Specific indirect 17
    PRGBP
    BMI
    CIG0
    SOCADV
    AFRAMF            -0.001       0.000      0.000      -0.001      -0.001      *

  Specific indirect 18
    PRGBP
    BMI
    MAGE
    SOCADV
    AFRAMF            -0.019       0.000      0.000      -0.020      -0.018      *

  Specific indirect 19
    PRGBP
    PAYER
    FEDUC
    FAGE
    SOCADV
    AFRAMF             0.000       0.000      0.012       0.000       0.000      *

  Specific indirect 20
    PRGBP
    WIC
    MEDUC
    CIG0
    SOCADV
    AFRAMF             0.000       0.000      0.000       0.000       0.000      *

  Specific indirect 21
    PRGBP
    WIC
    MAGE
    CIG0
    SOCADV
    AFRAMF             0.000       0.000      0.000       0.000       0.000      *

  Specific indirect 22
    PRGBP
    BMI
    MEDUC
    CIG0
    SOCADV
    AFRAMF            -0.001       0.000      0.000      -0.001      -0.001      *

  Specific indirect 23
    PRGBP
    BMI
    MAGE
    CIG0
    SOCADV
    AFRAMF             0.000       0.000      0.000       0.000       0.000      *


Effects from FHISP to PRGBP via SOCADV

    Sum of indirect    0.044       0.002      0.000       0.040       0.048      *

  Specific indirect 1
    PRGBP
    SOCADV
    FHISP              0.090       0.009      0.000       0.072       0.108      *

  Specific indirect 2
    PRGBP
    PAYER
    SOCADV
    FHISP             -0.019       0.003      0.000      -0.025      -0.013      *

  Specific indirect 3
    PRGBP
    MEDUC
    SOCADV
    FHISP             -0.020       0.003      0.000      -0.027      -0.013      *

  Specific indirect 4
    PRGBP
    CIG0
    SOCADV
    FHISP              0.003       0.002      0.048       0.000       0.006

  Specific indirect 5
    PRGBP
    WIC
    SOCADV
    FHISP             -0.015       0.003      0.000      -0.021      -0.010      *

  Specific indirect 6
    PRGBP
    FAGE
    SOCADV
    FHISP              0.007       0.001      0.000       0.005       0.009      *

  Specific indirect 7
    PRGBP
    MAGE
    SOCADV
    FHISP             -0.018       0.002      0.000      -0.021      -0.014      *

  Specific indirect 8
    PRGBP
    MHT
    SOCADV
    FHISP             -0.002       0.000      0.000      -0.002      -0.001      *

  Specific indirect 9
    PRGBP
    BMI
    SOCADV
    FHISP              0.053       0.001      0.000       0.051       0.056      *

  Specific indirect 10
    PRGBP
    PAYER
    FEDUC
    SOCADV
    FHISP              0.001       0.000      0.000       0.001       0.002      *

  Specific indirect 11
    PRGBP
    PAYER
    FAGE
    SOCADV
    FHISP              0.000       0.000      0.208       0.000       0.000

  Specific indirect 12
    PRGBP
    MEDUC
    CIG0
    SOCADV
    FHISP             -0.001       0.000      0.000      -0.001       0.000      *

  Specific indirect 13
    PRGBP
    WIC
    MEDUC
    SOCADV
    FHISP              0.001       0.000      0.000       0.000       0.001      *

  Specific indirect 14
    PRGBP
    WIC
    MAGE
    SOCADV
    FHISP             -0.001       0.000      0.000      -0.001      -0.001      *

  Specific indirect 15
    PRGBP
    MAGE
    CIG0
    SOCADV
    FHISP              0.000       0.000      0.000       0.000       0.000      *

  Specific indirect 16
    PRGBP
    BMI
    MEDUC
    SOCADV
    FHISP             -0.018       0.001      0.000      -0.019      -0.016      *

  Specific indirect 17
    PRGBP
    BMI
    CIG0
    SOCADV
    FHISP             -0.001       0.000      0.000      -0.001       0.000      *

  Specific indirect 18
    PRGBP
    BMI
    MAGE
    SOCADV
    FHISP             -0.016       0.000      0.000      -0.017      -0.015      *

  Specific indirect 19
    PRGBP
    PAYER
    FEDUC
    FAGE
    SOCADV
    FHISP              0.000       0.000      0.012       0.000       0.000      *

  Specific indirect 20
    PRGBP
    WIC
    MEDUC
    CIG0
    SOCADV
    FHISP              0.000       0.000      0.000       0.000       0.000      *

  Specific indirect 21
    PRGBP
    WIC
    MAGE
    CIG0
    SOCADV
    FHISP              0.000       0.000      0.000       0.000       0.000      *

  Specific indirect 22
    PRGBP
    BMI
    MEDUC
    CIG0
    SOCADV
    FHISP             -0.001       0.000      0.000      -0.001      -0.001      *

  Specific indirect 23
    PRGBP
    BMI
    MAGE
    CIG0
    SOCADV
    FHISP              0.000       0.000      0.000       0.000       0.000      *


Effects from OTHF to PRGBP via SOCADV

    Sum of indirect   -0.001       0.001      0.010      -0.002       0.000      *

  Specific indirect 1
    PRGBP
    SOCADV
    OTHF              -0.003       0.001      0.010      -0.005       0.000      *

  Specific indirect 2
    PRGBP
    PAYER
    SOCADV
    OTHF               0.001       0.000      0.010       0.000       0.001      *

  Specific indirect 3
    PRGBP
    MEDUC
    SOCADV
    OTHF               0.001       0.000      0.010       0.000       0.001      *

  Specific indirect 4
    PRGBP
    CIG0
    SOCADV
    OTHF               0.000       0.000      0.056       0.000       0.000

  Specific indirect 5
    PRGBP
    WIC
    SOCADV
    OTHF               0.000       0.000      0.010       0.000       0.001      *

  Specific indirect 6
    PRGBP
    FAGE
    SOCADV
    OTHF               0.000       0.000      0.010       0.000       0.000      *

  Specific indirect 7
    PRGBP
    MAGE
    SOCADV
    OTHF               0.001       0.000      0.010       0.000       0.001      *

  Specific indirect 8
    PRGBP
    MHT
    SOCADV
    OTHF               0.000       0.000      0.010       0.000       0.000      *

  Specific indirect 9
    PRGBP
    BMI
    SOCADV
    OTHF              -0.002       0.001      0.010      -0.003       0.000      *

  Specific indirect 10
    PRGBP
    PAYER
    FEDUC
    SOCADV
    OTHF               0.000       0.000      0.010       0.000       0.000      *

  Specific indirect 11
    PRGBP
    PAYER
    FAGE
    SOCADV
    OTHF               0.000       0.000      0.214       0.000       0.000

  Specific indirect 12
    PRGBP
    MEDUC
    CIG0
    SOCADV
    OTHF               0.000       0.000      0.010       0.000       0.000      *

  Specific indirect 13
    PRGBP
    WIC
    MEDUC
    SOCADV
    OTHF               0.000       0.000      0.010       0.000       0.000

  Specific indirect 14
    PRGBP
    WIC
    MAGE
    SOCADV
    OTHF               0.000       0.000      0.010       0.000       0.000      *

  Specific indirect 15
    PRGBP
    MAGE
    CIG0
    SOCADV
    OTHF               0.000       0.000      0.010       0.000       0.000      *

  Specific indirect 16
    PRGBP
    BMI
    MEDUC
    SOCADV
    OTHF               0.001       0.000      0.010       0.000       0.001      *

  Specific indirect 17
    PRGBP
    BMI
    CIG0
    SOCADV
    OTHF               0.000       0.000      0.010       0.000       0.000      *

  Specific indirect 18
    PRGBP
    BMI
    MAGE
    SOCADV
    OTHF               0.000       0.000      0.010       0.000       0.001      *

  Specific indirect 19
    PRGBP
    PAYER
    FEDUC
    FAGE
    SOCADV
    OTHF               0.000       0.000      0.021       0.000       0.000

  Specific indirect 20
    PRGBP
    WIC
    MEDUC
    CIG0
    SOCADV
    OTHF               0.000       0.000      0.010       0.000       0.000

  Specific indirect 21
    PRGBP
    WIC
    MAGE
    CIG0
    SOCADV
    OTHF               0.000       0.000      0.010       0.000       0.000      *

  Specific indirect 22
    PRGBP
    BMI
    MEDUC
    CIG0
    SOCADV
    OTHF               0.000       0.000      0.010       0.000       0.000      *

  Specific indirect 23
    PRGBP
    BMI
    MAGE
    CIG0
    SOCADV
    OTHF               0.000       0.000      0.010       0.000       0.000      *


Effects from CIG0 to PRGBP via SOCADV

    Sum of indirect    0.000       0.000      0.000       0.000       0.000


Effects from MEDUC to PRGBP via SOCADV

    Sum of indirect    0.000       0.000      0.000       0.000       0.000


Effects from FEDUC to PRGBP via SOCADV

    Sum of indirect    0.000       0.000      0.000       0.000       0.000


Effects from FAGE to PRGBP via SOCADV

    Sum of indirect    0.000       0.000      0.000       0.000       0.000


Effects from MHT to PRGBP via SOCADV

    Sum of indirect    0.000       0.000      0.000       0.000       0.000


Effects from BMI to PRGBP via SOCADV

    Sum of indirect    0.000       0.000      0.000       0.000       0.000


Effects from AFRAMM to PRGDM via SOCADV

    Sum of indirect   -0.003       0.001      0.001      -0.005      -0.001      *

  Specific indirect 1
    PRGDM
    SOCADV
    AFRAMM             0.008       0.004      0.023       0.000       0.017      *

  Specific indirect 2
    PRGDM
    PAYER
    SOCADV
    AFRAMM            -0.002       0.001      0.146      -0.004       0.001

  Specific indirect 3
    PRGDM
    MEDUC
    SOCADV
    AFRAMM             0.000       0.002      0.446      -0.003       0.003

  Specific indirect 4
    PRGDM
    CIG0
    SOCADV
    AFRAMM             0.006       0.001      0.000       0.005       0.008      *

  Specific indirect 5
    PRGDM
    WIC
    SOCADV
    AFRAMM             0.001       0.001      0.166      -0.001       0.003

  Specific indirect 6
    PRGDM
    FAGE
    SOCADV
    AFRAMM            -0.002       0.000      0.000      -0.003      -0.001      *

  Specific indirect 7
    PRGDM
    MAGE
    SOCADV
    AFRAMM            -0.026       0.001      0.000      -0.028      -0.024      *

  Specific indirect 8
    PRGDM
    MHT
    SOCADV
    AFRAMM             0.003       0.000      0.000       0.002       0.003      *

  Specific indirect 9
    PRGDM
    BMI
    SOCADV
    AFRAMM             0.022       0.001      0.000       0.020       0.024      *

  Specific indirect 10
    PRGDM
    PAYER
    FEDUC
    SOCADV
    AFRAMM             0.000       0.000      0.146       0.000       0.000

  Specific indirect 11
    PRGDM
    PAYER
    FAGE
    SOCADV
    AFRAMM             0.000       0.000      0.302       0.000       0.000

  Specific indirect 12
    PRGDM
    MEDUC
    CIG0
    SOCADV
    AFRAMM             0.000       0.000      0.446       0.000       0.000

  Specific indirect 13
    PRGDM
    WIC
    MEDUC
    SOCADV
    AFRAMM             0.000       0.000      0.166       0.000       0.000

  Specific indirect 14
    PRGDM
    WIC
    MAGE
    SOCADV
    AFRAMM             0.000       0.000      0.166       0.000       0.000

  Specific indirect 15
    PRGDM
    MAGE
    CIG0
    SOCADV
    AFRAMM             0.000       0.000      0.000       0.000       0.000      *

  Specific indirect 16
    PRGDM
    BMI
    MEDUC
    SOCADV
    AFRAMM            -0.007       0.000      0.000      -0.008      -0.006      *

  Specific indirect 17
    PRGDM
    BMI
    CIG0
    SOCADV
    AFRAMM             0.000       0.000      0.000       0.000       0.000      *

  Specific indirect 18
    PRGDM
    BMI
    MAGE
    SOCADV
    AFRAMM            -0.007       0.000      0.000      -0.007      -0.006      *

  Specific indirect 19
    PRGDM
    PAYER
    FEDUC
    FAGE
    SOCADV
    AFRAMM             0.000       0.000      0.155       0.000       0.000

  Specific indirect 20
    PRGDM
    WIC
    MEDUC
    CIG0
    SOCADV
    AFRAMM             0.000       0.000      0.166       0.000       0.000

  Specific indirect 21
    PRGDM
    WIC
    MAGE
    CIG0
    SOCADV
    AFRAMM             0.000       0.000      0.166       0.000       0.000

  Specific indirect 22
    PRGDM
    BMI
    MEDUC
    CIG0
    SOCADV
    AFRAMM             0.000       0.000      0.000       0.000       0.000      *

  Specific indirect 23
    PRGDM
    BMI
    MAGE
    CIG0
    SOCADV
    AFRAMM             0.000       0.000      0.000       0.000       0.000      *


Effects from MHISP to PRGDM via SOCADV

    Sum of indirect   -0.005       0.002      0.001      -0.008      -0.002      *

  Specific indirect 1
    PRGDM
    SOCADV
    MHISP              0.015       0.008      0.023       0.000       0.029

  Specific indirect 2
    PRGDM
    PAYER
    SOCADV
    MHISP             -0.003       0.002      0.146      -0.008       0.002

  Specific indirect 3
    PRGDM
    MEDUC
    SOCADV
    MHISP              0.000       0.003      0.446      -0.005       0.006

  Specific indirect 4
    PRGDM
    CIG0
    SOCADV
    MHISP              0.011       0.001      0.000       0.008       0.013      *

  Specific indirect 5
    PRGDM
    WIC
    SOCADV
    MHISP              0.002       0.002      0.166      -0.002       0.006

  Specific indirect 6
    PRGDM
    FAGE
    SOCADV
    MHISP             -0.003       0.001      0.000      -0.005      -0.002      *

  Specific indirect 7
    PRGDM
    MAGE
    SOCADV
    MHISP             -0.046       0.001      0.000      -0.048      -0.043      *

  Specific indirect 8
    PRGDM
    MHT
    SOCADV
    MHISP              0.005       0.000      0.000       0.004       0.005      *

  Specific indirect 9
    PRGDM
    BMI
    SOCADV
    MHISP              0.038       0.001      0.000       0.036       0.041      *

  Specific indirect 10
    PRGDM
    PAYER
    FEDUC
    SOCADV
    MHISP              0.000       0.000      0.146       0.000       0.000

  Specific indirect 11
    PRGDM
    PAYER
    FAGE
    SOCADV
    MHISP              0.000       0.000      0.302       0.000       0.000

  Specific indirect 12
    PRGDM
    MEDUC
    CIG0
    SOCADV
    MHISP              0.000       0.000      0.446       0.000       0.000

  Specific indirect 13
    PRGDM
    WIC
    MEDUC
    SOCADV
    MHISP              0.000       0.000      0.166       0.000       0.000

  Specific indirect 14
    PRGDM
    WIC
    MAGE
    SOCADV
    MHISP              0.000       0.000      0.166       0.000       0.000

  Specific indirect 15
    PRGDM
    MAGE
    CIG0
    SOCADV
    MHISP              0.000       0.000      0.000       0.000       0.001      *

  Specific indirect 16
    PRGDM
    BMI
    MEDUC
    SOCADV
    MHISP             -0.013       0.001      0.000      -0.014      -0.011      *

  Specific indirect 17
    PRGDM
    BMI
    CIG0
    SOCADV
    MHISP             -0.001       0.000      0.000      -0.001       0.000      *

  Specific indirect 18
    PRGDM
    BMI
    MAGE
    SOCADV
    MHISP             -0.011       0.000      0.000      -0.012      -0.011      *

  Specific indirect 19
    PRGDM
    PAYER
    FEDUC
    FAGE
    SOCADV
    MHISP              0.000       0.000      0.155       0.000       0.000

  Specific indirect 20
    PRGDM
    WIC
    MEDUC
    CIG0
    SOCADV
    MHISP              0.000       0.000      0.166       0.000       0.000

  Specific indirect 21
    PRGDM
    WIC
    MAGE
    CIG0
    SOCADV
    MHISP              0.000       0.000      0.166       0.000       0.000

  Specific indirect 22
    PRGDM
    BMI
    MEDUC
    CIG0
    SOCADV
    MHISP              0.000       0.000      0.000      -0.001       0.000      *

  Specific indirect 23
    PRGDM
    BMI
    MAGE
    CIG0
    SOCADV
    MHISP              0.000       0.000      0.000       0.000       0.000      *


Effects from OTHM to PRGDM via SOCADV

    Sum of indirect    0.007       0.002      0.001       0.003       0.011      *

  Specific indirect 1
    PRGDM
    SOCADV
    OTHM              -0.020       0.010      0.023      -0.040       0.000

  Specific indirect 2
    PRGDM
    PAYER
    SOCADV
    OTHM               0.004       0.003      0.146      -0.003       0.010

  Specific indirect 3
    PRGDM
    MEDUC
    SOCADV
    OTHM              -0.001       0.004      0.446      -0.008       0.007

  Specific indirect 4
    PRGDM
    CIG0
    SOCADV
    OTHM              -0.015       0.002      0.000      -0.018      -0.011      *

  Specific indirect 5
    PRGDM
    WIC
    SOCADV
    OTHM              -0.003       0.003      0.166      -0.008       0.003

  Specific indirect 6
    PRGDM
    FAGE
    SOCADV
    OTHM               0.005       0.001      0.000       0.003       0.007      *

  Specific indirect 7
    PRGDM
    MAGE
    SOCADV
    OTHM               0.062       0.002      0.000       0.058       0.066      *

  Specific indirect 8
    PRGDM
    MHT
    SOCADV
    OTHM              -0.007       0.000      0.000      -0.007      -0.006      *

  Specific indirect 9
    PRGDM
    BMI
    SOCADV
    OTHM              -0.052       0.002      0.000      -0.056      -0.049      *

  Specific indirect 10
    PRGDM
    PAYER
    FEDUC
    SOCADV
    OTHM               0.000       0.000      0.146      -0.001       0.000

  Specific indirect 11
    PRGDM
    PAYER
    FAGE
    SOCADV
    OTHM               0.000       0.000      0.302       0.000       0.000

  Specific indirect 12
    PRGDM
    MEDUC
    CIG0
    SOCADV
    OTHM               0.000       0.000      0.446       0.000       0.000

  Specific indirect 13
    PRGDM
    WIC
    MEDUC
    SOCADV
    OTHM               0.000       0.000      0.166       0.000       0.000

  Specific indirect 14
    PRGDM
    WIC
    MAGE
    SOCADV
    OTHM               0.000       0.000      0.166      -0.001       0.000

  Specific indirect 15
    PRGDM
    MAGE
    CIG0
    SOCADV
    OTHM              -0.001       0.000      0.000      -0.001       0.000      *

  Specific indirect 16
    PRGDM
    BMI
    MEDUC
    SOCADV
    OTHM               0.017       0.001      0.000       0.016       0.019      *

  Specific indirect 17
    PRGDM
    BMI
    CIG0
    SOCADV
    OTHM               0.001       0.000      0.000       0.000       0.001      *

  Specific indirect 18
    PRGDM
    BMI
    MAGE
    SOCADV
    OTHM               0.016       0.000      0.000       0.015       0.016      *

  Specific indirect 19
    PRGDM
    PAYER
    FEDUC
    FAGE
    SOCADV
    OTHM               0.000       0.000      0.155       0.000       0.000

  Specific indirect 20
    PRGDM
    WIC
    MEDUC
    CIG0
    SOCADV
    OTHM               0.000       0.000      0.166       0.000       0.000

  Specific indirect 21
    PRGDM
    WIC
    MAGE
    CIG0
    SOCADV
    OTHM               0.000       0.000      0.166       0.000       0.000

  Specific indirect 22
    PRGDM
    BMI
    MEDUC
    CIG0
    SOCADV
    OTHM               0.001       0.000      0.000       0.001       0.001      *

  Specific indirect 23
    PRGDM
    BMI
    MAGE
    CIG0
    SOCADV
    OTHM               0.000       0.000      0.000       0.000       0.000      *


Effects from AFRAMF to PRGDM via SOCADV

    Sum of indirect   -0.009       0.003      0.001      -0.014      -0.003      *

  Specific indirect 1
    PRGDM
    SOCADV
    AFRAMF             0.026       0.013      0.023      -0.001       0.050

  Specific indirect 2
    PRGDM
    PAYER
    SOCADV
    AFRAMF            -0.005       0.004      0.146      -0.013       0.004

  Specific indirect 3
    PRGDM
    MEDUC
    SOCADV
    AFRAMF             0.001       0.005      0.446      -0.009       0.010

  Specific indirect 4
    PRGDM
    CIG0
    SOCADV
    AFRAMF             0.019       0.002      0.000       0.014       0.023      *

  Specific indirect 5
    PRGDM
    WIC
    SOCADV
    AFRAMF             0.004       0.004      0.166      -0.004       0.011

  Specific indirect 6
    PRGDM
    FAGE
    SOCADV
    AFRAMF            -0.006       0.001      0.000      -0.008      -0.003      *

  Specific indirect 7
    PRGDM
    MAGE
    SOCADV
    AFRAMF            -0.079       0.002      0.000      -0.084      -0.075      *

  Specific indirect 8
    PRGDM
    MHT
    SOCADV
    AFRAMF             0.008       0.000      0.000       0.008       0.009      *

  Specific indirect 9
    PRGDM
    BMI
    SOCADV
    AFRAMF             0.067       0.002      0.000       0.063       0.071      *

  Specific indirect 10
    PRGDM
    PAYER
    FEDUC
    SOCADV
    AFRAMF             0.000       0.000      0.146       0.000       0.001

  Specific indirect 11
    PRGDM
    PAYER
    FAGE
    SOCADV
    AFRAMF             0.000       0.000      0.302       0.000       0.000

  Specific indirect 12
    PRGDM
    MEDUC
    CIG0
    SOCADV
    AFRAMF             0.000       0.000      0.446       0.000       0.000

  Specific indirect 13
    PRGDM
    WIC
    MEDUC
    SOCADV
    AFRAMF             0.000       0.000      0.166       0.000       0.000

  Specific indirect 14
    PRGDM
    WIC
    MAGE
    SOCADV
    AFRAMF             0.000       0.000      0.166       0.000       0.001

  Specific indirect 15
    PRGDM
    MAGE
    CIG0
    SOCADV
    AFRAMF             0.001       0.000      0.000       0.000       0.001      *

  Specific indirect 16
    PRGDM
    BMI
    MEDUC
    SOCADV
    AFRAMF            -0.022       0.001      0.000      -0.024      -0.020      *

  Specific indirect 17
    PRGDM
    BMI
    CIG0
    SOCADV
    AFRAMF            -0.001       0.000      0.000      -0.001      -0.001      *

  Specific indirect 18
    PRGDM
    BMI
    MAGE
    SOCADV
    AFRAMF            -0.020       0.001      0.000      -0.021      -0.019      *

  Specific indirect 19
    PRGDM
    PAYER
    FEDUC
    FAGE
    SOCADV
    AFRAMF             0.000       0.000      0.155       0.000       0.000

  Specific indirect 20
    PRGDM
    WIC
    MEDUC
    CIG0
    SOCADV
    AFRAMF             0.000       0.000      0.166       0.000       0.000

  Specific indirect 21
    PRGDM
    WIC
    MAGE
    CIG0
    SOCADV
    AFRAMF             0.000       0.000      0.166       0.000       0.000

  Specific indirect 22
    PRGDM
    BMI
    MEDUC
    CIG0
    SOCADV
    AFRAMF            -0.001       0.000      0.000      -0.001      -0.001      *

  Specific indirect 23
    PRGDM
    BMI
    MAGE
    CIG0
    SOCADV
    AFRAMF             0.000       0.000      0.000       0.000       0.000      *


Effects from FHISP to PRGDM via SOCADV

    Sum of indirect   -0.007       0.002      0.001      -0.012      -0.003      *

  Specific indirect 1
    PRGDM
    SOCADV
    FHISP              0.022       0.011      0.023       0.000       0.042

  Specific indirect 2
    PRGDM
    PAYER
    SOCADV
    FHISP             -0.004       0.004      0.146      -0.011       0.003

  Specific indirect 3
    PRGDM
    MEDUC
    SOCADV
    FHISP              0.001       0.004      0.446      -0.007       0.008

  Specific indirect 4
    PRGDM
    CIG0
    SOCADV
    FHISP              0.016       0.002      0.000       0.012       0.019      *

  Specific indirect 5
    PRGDM
    WIC
    SOCADV
    FHISP              0.003       0.003      0.166      -0.003       0.009

  Specific indirect 6
    PRGDM
    FAGE
    SOCADV
    FHISP             -0.005       0.001      0.000      -0.007      -0.003      *

  Specific indirect 7
    PRGDM
    MAGE
    SOCADV
    FHISP             -0.067       0.002      0.000      -0.071      -0.063      *

  Specific indirect 8
    PRGDM
    MHT
    SOCADV
    FHISP              0.007       0.000      0.000       0.006       0.007      *

  Specific indirect 9
    PRGDM
    BMI
    SOCADV
    FHISP              0.056       0.001      0.000       0.053       0.059      *

  Specific indirect 10
    PRGDM
    PAYER
    FEDUC
    SOCADV
    FHISP              0.000       0.000      0.146       0.000       0.001

  Specific indirect 11
    PRGDM
    PAYER
    FAGE
    SOCADV
    FHISP              0.000       0.000      0.302       0.000       0.000

  Specific indirect 12
    PRGDM
    MEDUC
    CIG0
    SOCADV
    FHISP              0.000       0.000      0.446       0.000       0.000

  Specific indirect 13
    PRGDM
    WIC
    MEDUC
    SOCADV
    FHISP              0.000       0.000      0.166       0.000       0.000

  Specific indirect 14
    PRGDM
    WIC
    MAGE
    SOCADV
    FHISP              0.000       0.000      0.166       0.000       0.001

  Specific indirect 15
    PRGDM
    MAGE
    CIG0
    SOCADV
    FHISP              0.001       0.000      0.000       0.000       0.001      *

  Specific indirect 16
    PRGDM
    BMI
    MEDUC
    SOCADV
    FHISP             -0.019       0.001      0.000      -0.020      -0.017      *

  Specific indirect 17
    PRGDM
    BMI
    CIG0
    SOCADV
    FHISP             -0.001       0.000      0.000      -0.001       0.000      *

  Specific indirect 18
    PRGDM
    BMI
    MAGE
    SOCADV
    FHISP             -0.017       0.000      0.000      -0.017      -0.016      *

  Specific indirect 19
    PRGDM
    PAYER
    FEDUC
    FAGE
    SOCADV
    FHISP              0.000       0.000      0.155       0.000       0.000

  Specific indirect 20
    PRGDM
    WIC
    MEDUC
    CIG0
    SOCADV
    FHISP              0.000       0.000      0.166       0.000       0.000

  Specific indirect 21
    PRGDM
    WIC
    MAGE
    CIG0
    SOCADV
    FHISP              0.000       0.000      0.166       0.000       0.000

  Specific indirect 22
    PRGDM
    BMI
    MEDUC
    CIG0
    SOCADV
    FHISP             -0.001       0.000      0.000      -0.001      -0.001      *

  Specific indirect 23
    PRGDM
    BMI
    MAGE
    CIG0
    SOCADV
    FHISP              0.000       0.000      0.000       0.000       0.000      *


Effects from OTHF to PRGDM via SOCADV

    Sum of indirect    0.000       0.000      0.011       0.000       0.000      *

  Specific indirect 1
    PRGDM
    SOCADV
    OTHF              -0.001       0.000      0.033      -0.002       0.000

  Specific indirect 2
    PRGDM
    PAYER
    SOCADV
    OTHF               0.000       0.000      0.154       0.000       0.000

  Specific indirect 3
    PRGDM
    MEDUC
    SOCADV
    OTHF               0.000       0.000      0.448       0.000       0.000

  Specific indirect 4
    PRGDM
    CIG0
    SOCADV
    OTHF               0.000       0.000      0.010      -0.001       0.000      *

  Specific indirect 5
    PRGDM
    WIC
    SOCADV
    OTHF               0.000       0.000      0.172       0.000       0.000

  Specific indirect 6
    PRGDM
    FAGE
    SOCADV
    OTHF               0.000       0.000      0.010       0.000       0.000      *

  Specific indirect 7
    PRGDM
    MAGE
    SOCADV
    OTHF               0.002       0.001      0.010       0.000       0.004      *

  Specific indirect 8
    PRGDM
    MHT
    SOCADV
    OTHF               0.000       0.000      0.010       0.000       0.000      *

  Specific indirect 9
    PRGDM
    BMI
    SOCADV
    OTHF              -0.002       0.001      0.010      -0.003       0.000      *

  Specific indirect 10
    PRGDM
    PAYER
    FEDUC
    SOCADV
    OTHF               0.000       0.000      0.154       0.000       0.000

  Specific indirect 11
    PRGDM
    PAYER
    FAGE
    SOCADV
    OTHF               0.000       0.000      0.307       0.000       0.000

  Specific indirect 12
    PRGDM
    MEDUC
    CIG0
    SOCADV
    OTHF               0.000       0.000      0.448       0.000       0.000

  Specific indirect 13
    PRGDM
    WIC
    MEDUC
    SOCADV
    OTHF               0.000       0.000      0.172       0.000       0.000

  Specific indirect 14
    PRGDM
    WIC
    MAGE
    SOCADV
    OTHF               0.000       0.000      0.172       0.000       0.000

  Specific indirect 15
    PRGDM
    MAGE
    CIG0
    SOCADV
    OTHF               0.000       0.000      0.010       0.000       0.000      *

  Specific indirect 16
    PRGDM
    BMI
    MEDUC
    SOCADV
    OTHF               0.001       0.000      0.010       0.000       0.001      *

  Specific indirect 17
    PRGDM
    BMI
    CIG0
    SOCADV
    OTHF               0.000       0.000      0.010       0.000       0.000      *

  Specific indirect 18
    PRGDM
    BMI
    MAGE
    SOCADV
    OTHF               0.001       0.000      0.010       0.000       0.001      *

  Specific indirect 19
    PRGDM
    PAYER
    FEDUC
    FAGE
    SOCADV
    OTHF               0.000       0.000      0.161       0.000       0.000

  Specific indirect 20
    PRGDM
    WIC
    MEDUC
    CIG0
    SOCADV
    OTHF               0.000       0.000      0.172       0.000       0.000

  Specific indirect 21
    PRGDM
    WIC
    MAGE
    CIG0
    SOCADV
    OTHF               0.000       0.000      0.172       0.000       0.000

  Specific indirect 22
    PRGDM
    BMI
    MEDUC
    CIG0
    SOCADV
    OTHF               0.000       0.000      0.010       0.000       0.000      *

  Specific indirect 23
    PRGDM
    BMI
    MAGE
    CIG0
    SOCADV
    OTHF               0.000       0.000      0.010       0.000       0.000      *


Effects from CIG0 to PRGDM via SOCADV

    Sum of indirect    0.000       0.000      0.000       0.000       0.000


Effects from MEDUC to PRGDM via SOCADV

    Sum of indirect    0.000       0.000      0.000       0.000       0.000


Effects from FEDUC to PRGDM via SOCADV

    Sum of indirect    0.000       0.000      0.000       0.000       0.000


Effects from FAGE to PRGDM via SOCADV

    Sum of indirect    0.000       0.000      0.000       0.000       0.000


Effects from MHT to PRGDM via SOCADV

    Sum of indirect    0.000       0.000      0.000       0.000       0.000


Effects from BMI to PRGDM via SOCADV

    Sum of indirect    0.000       0.000      0.000       0.000       0.000


Effects from AFRAMM to BWT via SOCADV

    Sum of indirect   -0.006       0.000      0.000      -0.006      -0.005      *

  Specific indirect 1
    BWT
    SOCADV
    AFRAMM            -0.006       0.001      0.000      -0.008      -0.004      *

  Specific indirect 2
    BWT
    PAYER
    SOCADV
    AFRAMM             0.000       0.000      0.467      -0.001       0.001

  Specific indirect 3
    BWT
    MEDUC
    SOCADV
    AFRAMM             0.002       0.000      0.000       0.001       0.003      *

  Specific indirect 4
    BWT
    CIG0
    SOCADV
    AFRAMM            -0.003       0.000      0.000      -0.004      -0.003      *

  Specific indirect 5
    BWT
    WIC
    SOCADV
    AFRAMM             0.001       0.000      0.002       0.000       0.001      *

  Specific indirect 6
    BWT
    PRGBP
    SOCADV
    AFRAMM            -0.003       0.000      0.000      -0.004      -0.002      *

  Specific indirect 7
    BWT
    PRGDM
    SOCADV
    AFRAMM             0.000       0.000      0.023       0.000       0.000

  Specific indirect 8
    BWT
    FAGE
    SOCADV
    AFRAMM             0.001       0.000      0.000       0.001       0.001      *

  Specific indirect 9
    BWT
    MAGE
    SOCADV
    AFRAMM             0.002       0.000      0.000       0.002       0.003      *

  Specific indirect 10
    BWT
    MHT
    SOCADV
    AFRAMM            -0.003       0.000      0.000      -0.003      -0.003      *

  Specific indirect 11
    BWT
    BMI
    SOCADV
    AFRAMM             0.008       0.000      0.000       0.007       0.009      *

  Specific indirect 12
    BWT
    PRECAREM
    SOCADV
    AFRAMM             0.000       0.000      0.120       0.000       0.000

  Specific indirect 13
    BWT
    PAYER
    FEDUC
    SOCADV
    AFRAMM             0.000       0.000      0.467       0.000       0.000

  Specific indirect 14
    BWT
    PAYER
    FAGE
    SOCADV
    AFRAMM             0.000       0.000      0.490       0.000       0.000

  Specific indirect 15
    BWT
    MEDUC
    CIG0
    SOCADV
    AFRAMM             0.000       0.000      0.000       0.000       0.000      *

  Specific indirect 16
    BWT
    WIC
    MEDUC
    SOCADV
    AFRAMM             0.000       0.000      0.002       0.000       0.000      *

  Specific indirect 17
    BWT
    WIC
    MAGE
    SOCADV
    AFRAMM             0.000       0.000      0.002       0.000       0.000      *

  Specific indirect 18
    BWT
    PRGBP
    PAYER
    SOCADV
    AFRAMM             0.001       0.000      0.000       0.000       0.001      *

  Specific indirect 19
    BWT
    PRGBP
    MEDUC
    SOCADV
    AFRAMM             0.001       0.000      0.000       0.000       0.001      *

  Specific indirect 20
    BWT
    PRGBP
    CIG0
    SOCADV
    AFRAMM             0.000       0.000      0.048       0.000       0.000

  Specific indirect 21
    BWT
    PRGBP
    WIC
    SOCADV
    AFRAMM             0.000       0.000      0.000       0.000       0.001      *

  Specific indirect 22
    BWT
    PRGBP
    FAGE
    SOCADV
    AFRAMM             0.000       0.000      0.000       0.000       0.000      *

  Specific indirect 23
    BWT
    PRGBP
    MAGE
    SOCADV
    AFRAMM             0.001       0.000      0.000       0.000       0.001      *

  Specific indirect 24
    BWT
    PRGBP
    MHT
    SOCADV
    AFRAMM             0.000       0.000      0.000       0.000       0.000      *

  Specific indirect 25
    BWT
    PRGBP
    BMI
    SOCADV
    AFRAMM            -0.002       0.000      0.000      -0.002      -0.002      *

  Specific indirect 26
    BWT
    PRGDM
    PAYER
    SOCADV
    AFRAMM             0.000       0.000      0.146       0.000       0.000

  Specific indirect 27
    BWT
    PRGDM
    MEDUC
    SOCADV
    AFRAMM             0.000       0.000      0.446       0.000       0.000

  Specific indirect 28
    BWT
    PRGDM
    CIG0
    SOCADV
    AFRAMM             0.000       0.000      0.000       0.000       0.000      *

  Specific indirect 29
    BWT
    PRGDM
    WIC
    SOCADV
    AFRAMM             0.000       0.000      0.166       0.000       0.000

  Specific indirect 30
    BWT
    PRGDM
    FAGE
    SOCADV
    AFRAMM             0.000       0.000      0.000       0.000       0.000      *

  Specific indirect 31
    BWT
    PRGDM
    MAGE
    SOCADV
    AFRAMM             0.000       0.000      0.000       0.000       0.000      *

  Specific indirect 32
    BWT
    PRGDM
    MHT
    SOCADV
    AFRAMM             0.000       0.000      0.000       0.000       0.000      *

  Specific indirect 33
    BWT
    PRGDM
    BMI
    SOCADV
    AFRAMM             0.000       0.000      0.000       0.000       0.000      *

  Specific indirect 34
    BWT
    MAGE
    CIG0
    SOCADV
    AFRAMM             0.000       0.000      0.000       0.000       0.000      *

  Specific indirect 35
    BWT
    BMI
    MEDUC
    SOCADV
    AFRAMM            -0.003       0.000      0.000      -0.003      -0.002      *

  Specific indirect 36
    BWT
    BMI
    CIG0
    SOCADV
    AFRAMM             0.000       0.000      0.000       0.000       0.000      *

  Specific indirect 37
    BWT
    BMI
    MAGE
    SOCADV
    AFRAMM            -0.002       0.000      0.000      -0.003      -0.002      *

  Specific indirect 38
    BWT
    PRECAREM
    PAYER
    SOCADV
    AFRAMM             0.000       0.000      0.103       0.000       0.000

  Specific indirect 39
    BWT
    PRECAREM
    MEDUC
    SOCADV
    AFRAMM             0.000       0.000      0.103       0.000       0.000

  Specific indirect 40
    BWT
    PRECAREM
    CIG0
    SOCADV
    AFRAMM             0.000       0.000      0.103       0.000       0.000

  Specific indirect 41
    BWT
    PRECAREM
    WIC
    SOCADV
    AFRAMM             0.000       0.000      0.103       0.000       0.000

  Specific indirect 42
    BWT
    PRECAREM
    MAGE
    SOCADV
    AFRAMM             0.000       0.000      0.103       0.000       0.000

  Specific indirect 43
    BWT
    PRECAREM
    BMI
    SOCADV
    AFRAMM             0.000       0.000      0.103       0.000       0.000

  Specific indirect 44
    BWT
    PAYER
    FEDUC
    FAGE
    SOCADV
    AFRAMM             0.000       0.000      0.467       0.000       0.000

  Specific indirect 45
    BWT
    WIC
    MEDUC
    CIG0
    SOCADV
    AFRAMM             0.000       0.000      0.002       0.000       0.000      *

  Specific indirect 46
    BWT
    WIC
    MAGE
    CIG0
    SOCADV
    AFRAMM             0.000       0.000      0.002       0.000       0.000      *

  Specific indirect 47
    BWT
    PRGBP
    PAYER
    FEDUC
    SOCADV
    AFRAMM             0.000       0.000      0.000       0.000       0.000      *

  Specific indirect 48
    BWT
    PRGBP
    PAYER
    FAGE
    SOCADV
    AFRAMM             0.000       0.000      0.208       0.000       0.000

  Specific indirect 49
    BWT
    PRGBP
    MEDUC
    CIG0
    SOCADV
    AFRAMM             0.000       0.000      0.000       0.000       0.000      *

  Specific indirect 50
    BWT
    PRGBP
    WIC
    MEDUC
    SOCADV
    AFRAMM             0.000       0.000      0.000       0.000       0.000      *

  Specific indirect 51
    BWT
    PRGBP
    WIC
    MAGE
    SOCADV
    AFRAMM             0.000       0.000      0.000       0.000       0.000      *

  Specific indirect 52
    BWT
    PRGBP
    MAGE
    CIG0
    SOCADV
    AFRAMM             0.000       0.000      0.000       0.000       0.000      *

  Specific indirect 53
    BWT
    PRGBP
    BMI
    MEDUC
    SOCADV
    AFRAMM             0.001       0.000      0.000       0.001       0.001      *

  Specific indirect 54
    BWT
    PRGBP
    BMI
    CIG0
    SOCADV
    AFRAMM             0.000       0.000      0.000       0.000       0.000      *

  Specific indirect 55
    BWT
    PRGBP
    BMI
    MAGE
    SOCADV
    AFRAMM             0.001       0.000      0.000       0.000       0.001      *

  Specific indirect 56
    BWT
    PRGDM
    PAYER
    FEDUC
    SOCADV
    AFRAMM             0.000       0.000      0.146       0.000       0.000

  Specific indirect 57
    BWT
    PRGDM
    PAYER
    FAGE
    SOCADV
    AFRAMM             0.000       0.000      0.302       0.000       0.000

  Specific indirect 58
    BWT
    PRGDM
    MEDUC
    CIG0
    SOCADV
    AFRAMM             0.000       0.000      0.446       0.000       0.000

  Specific indirect 59
    BWT
    PRGDM
    WIC
    MEDUC
    SOCADV
    AFRAMM             0.000       0.000      0.166       0.000       0.000

  Specific indirect 60
    BWT
    PRGDM
    WIC
    MAGE
    SOCADV
    AFRAMM             0.000       0.000      0.166       0.000       0.000

  Specific indirect 61
    BWT
    PRGDM
    MAGE
    CIG0
    SOCADV
    AFRAMM             0.000       0.000      0.000       0.000       0.000      *

  Specific indirect 62
    BWT
    PRGDM
    BMI
    MEDUC
    SOCADV
    AFRAMM             0.000       0.000      0.000       0.000       0.000      *

  Specific indirect 63
    BWT
    PRGDM
    BMI
    CIG0
    SOCADV
    AFRAMM             0.000       0.000      0.000       0.000       0.000      *

  Specific indirect 64
    BWT
    PRGDM
    BMI
    MAGE
    SOCADV
    AFRAMM             0.000       0.000      0.000       0.000       0.000      *

  Specific indirect 65
    BWT
    BMI
    MEDUC
    CIG0
    SOCADV
    AFRAMM             0.000       0.000      0.000       0.000       0.000      *

  Specific indirect 66
    BWT
    BMI
    MAGE
    CIG0
    SOCADV
    AFRAMM             0.000       0.000      0.000       0.000       0.000      *

  Specific indirect 67
    BWT
    PRECAREM
    PAYER
    FEDUC
    SOCADV
    AFRAMM             0.000       0.000      0.103       0.000       0.000

  Specific indirect 68
    BWT
    PRECAREM
    PAYER
    FAGE
    SOCADV
    AFRAMM             0.000       0.000      0.266       0.000       0.000

  Specific indirect 69
    BWT
    PRECAREM
    MEDUC
    CIG0
    SOCADV
    AFRAMM             0.000       0.000      0.103       0.000       0.000

  Specific indirect 70
    BWT
    PRECAREM
    WIC
    MEDUC
    SOCADV
    AFRAMM             0.000       0.000      0.103       0.000       0.000

  Specific indirect 71
    BWT
    PRECAREM
    WIC
    MAGE
    SOCADV
    AFRAMM             0.000       0.000      0.103       0.000       0.000

  Specific indirect 72
    BWT
    PRECAREM
    MAGE
    CIG0
    SOCADV
    AFRAMM             0.000       0.000      0.103       0.000       0.000

  Specific indirect 73
    BWT
    PRECAREM
    BMI
    MEDUC
    SOCADV
    AFRAMM             0.000       0.000      0.103       0.000       0.000

  Specific indirect 74
    BWT
    PRECAREM
    BMI
    CIG0
    SOCADV
    AFRAMM             0.000       0.000      0.103       0.000       0.000

  Specific indirect 75
    BWT
    PRECAREM
    BMI
    MAGE
    SOCADV
    AFRAMM             0.000       0.000      0.103       0.000       0.000

  Specific indirect 76
    BWT
    PRGBP
    PAYER
    FEDUC
    FAGE
    SOCADV
    AFRAMM             0.000       0.000      0.012       0.000       0.000      *

  Specific indirect 77
    BWT
    PRGBP
    WIC
    MEDUC
    CIG0
    SOCADV
    AFRAMM             0.000       0.000      0.000       0.000       0.000      *

  Specific indirect 78
    BWT
    PRGBP
    WIC
    MAGE
    CIG0
    SOCADV
    AFRAMM             0.000       0.000      0.000       0.000       0.000      *

  Specific indirect 79
    BWT
    PRGBP
    BMI
    MEDUC
    CIG0
    SOCADV
    AFRAMM             0.000       0.000      0.000       0.000       0.000      *

  Specific indirect 80
    BWT
    PRGBP
    BMI
    MAGE
    CIG0
    SOCADV
    AFRAMM             0.000       0.000      0.000       0.000       0.000      *

  Specific indirect 81
    BWT
    PRGDM
    PAYER
    FEDUC
    FAGE
    SOCADV
    AFRAMM             0.000       0.000      0.155       0.000       0.000

  Specific indirect 82
    BWT
    PRGDM
    WIC
    MEDUC
    CIG0
    SOCADV
    AFRAMM             0.000       0.000      0.166       0.000       0.000

  Specific indirect 83
    BWT
    PRGDM
    WIC
    MAGE
    CIG0
    SOCADV
    AFRAMM             0.000       0.000      0.166       0.000       0.000

  Specific indirect 84
    BWT
    PRGDM
    BMI
    MEDUC
    CIG0
    SOCADV
    AFRAMM             0.000       0.000      0.000       0.000       0.000      *

  Specific indirect 85
    BWT
    PRGDM
    BMI
    MAGE
    CIG0
    SOCADV
    AFRAMM             0.000       0.000      0.000       0.000       0.000      *

  Specific indirect 86
    BWT
    PRECAREM
    PAYER
    FEDUC
    FAGE
    SOCADV
    AFRAMM             0.000       0.000      0.113       0.000       0.000

  Specific indirect 87
    BWT
    PRECAREM
    WIC
    MEDUC
    CIG0
    SOCADV
    AFRAMM             0.000       0.000      0.103       0.000       0.000

  Specific indirect 88
    BWT
    PRECAREM
    WIC
    MAGE
    CIG0
    SOCADV
    AFRAMM             0.000       0.000      0.103       0.000       0.000

  Specific indirect 89
    BWT
    PRECAREM
    BMI
    MEDUC
    CIG0
    SOCADV
    AFRAMM             0.000       0.000      0.103       0.000       0.000

  Specific indirect 90
    BWT
    PRECAREM
    BMI
    MAGE
    CIG0
    SOCADV
    AFRAMM             0.000       0.000      0.103       0.000       0.000


Effects from MHISP to BWT via SOCADV

    Sum of indirect   -0.010       0.000      0.000      -0.011      -0.009      *

  Specific indirect 1
    BWT
    SOCADV
    MHISP             -0.011       0.002      0.000      -0.014      -0.008      *

  Specific indirect 2
    BWT
    PAYER
    SOCADV
    MHISP              0.000       0.001      0.467      -0.001       0.001

  Specific indirect 3
    BWT
    MEDUC
    SOCADV
    MHISP              0.004       0.001      0.000       0.003       0.005      *

  Specific indirect 4
    BWT
    CIG0
    SOCADV
    MHISP             -0.006       0.000      0.000      -0.007      -0.006      *

  Specific indirect 5
    BWT
    WIC
    SOCADV
    MHISP              0.001       0.000      0.002       0.000       0.002      *

  Specific indirect 6
    BWT
    PRGBP
    SOCADV
    MHISP             -0.005       0.001      0.000      -0.006      -0.004      *

  Specific indirect 7
    BWT
    PRGDM
    SOCADV
    MHISP              0.000       0.000      0.023       0.000       0.000

  Specific indirect 8
    BWT
    FAGE
    SOCADV
    MHISP              0.001       0.000      0.000       0.001       0.002      *

  Specific indirect 9
    BWT
    MAGE
    SOCADV
    MHISP              0.004       0.000      0.000       0.003       0.005      *

  Specific indirect 10
    BWT
    MHT
    SOCADV
    MHISP             -0.006       0.000      0.000      -0.006      -0.005      *

  Specific indirect 11
    BWT
    BMI
    SOCADV
    MHISP              0.014       0.000      0.000       0.013       0.015      *

  Specific indirect 12
    BWT
    PRECAREM
    SOCADV
    MHISP              0.000       0.000      0.120       0.000       0.000

  Specific indirect 13
    BWT
    PAYER
    FEDUC
    SOCADV
    MHISP              0.000       0.000      0.467       0.000       0.000

  Specific indirect 14
    BWT
    PAYER
    FAGE
    SOCADV
    MHISP              0.000       0.000      0.490       0.000       0.000

  Specific indirect 15
    BWT
    MEDUC
    CIG0
    SOCADV
    MHISP              0.000       0.000      0.000       0.000       0.000      *

  Specific indirect 16
    BWT
    WIC
    MEDUC
    SOCADV
    MHISP              0.000       0.000      0.002       0.000       0.000      *

  Specific indirect 17
    BWT
    WIC
    MAGE
    SOCADV
    MHISP              0.000       0.000      0.002       0.000       0.000      *

  Specific indirect 18
    BWT
    PRGBP
    PAYER
    SOCADV
    MHISP              0.001       0.000      0.000       0.001       0.001      *

  Specific indirect 19
    BWT
    PRGBP
    MEDUC
    SOCADV
    MHISP              0.001       0.000      0.000       0.001       0.002      *

  Specific indirect 20
    BWT
    PRGBP
    CIG0
    SOCADV
    MHISP              0.000       0.000      0.048       0.000       0.000

  Specific indirect 21
    BWT
    PRGBP
    WIC
    SOCADV
    MHISP              0.001       0.000      0.000       0.001       0.001      *

  Specific indirect 22
    BWT
    PRGBP
    FAGE
    SOCADV
    MHISP              0.000       0.000      0.000       0.000       0.000      *

  Specific indirect 23
    BWT
    PRGBP
    MAGE
    SOCADV
    MHISP              0.001       0.000      0.000       0.001       0.001      *

  Specific indirect 24
    BWT
    PRGBP
    MHT
    SOCADV
    MHISP              0.000       0.000      0.000       0.000       0.000      *

  Specific indirect 25
    BWT
    PRGBP
    BMI
    SOCADV
    MHISP             -0.003       0.000      0.000      -0.003      -0.003      *

  Specific indirect 26
    BWT
    PRGDM
    PAYER
    SOCADV
    MHISP              0.000       0.000      0.146       0.000       0.000

  Specific indirect 27
    BWT
    PRGDM
    MEDUC
    SOCADV
    MHISP              0.000       0.000      0.446       0.000       0.000

  Specific indirect 28
    BWT
    PRGDM
    CIG0
    SOCADV
    MHISP              0.000       0.000      0.000       0.000       0.000      *

  Specific indirect 29
    BWT
    PRGDM
    WIC
    SOCADV
    MHISP              0.000       0.000      0.166       0.000       0.000

  Specific indirect 30
    BWT
    PRGDM
    FAGE
    SOCADV
    MHISP              0.000       0.000      0.000       0.000       0.000      *

  Specific indirect 31
    BWT
    PRGDM
    MAGE
    SOCADV
    MHISP              0.000       0.000      0.000       0.000       0.000      *

  Specific indirect 32
    BWT
    PRGDM
    MHT
    SOCADV
    MHISP              0.000       0.000      0.000       0.000       0.000      *

  Specific indirect 33
    BWT
    PRGDM
    BMI
    SOCADV
    MHISP              0.000       0.000      0.000       0.000       0.000      *

  Specific indirect 34
    BWT
    MAGE
    CIG0
    SOCADV
    MHISP              0.000       0.000      0.000       0.000       0.000      *

  Specific indirect 35
    BWT
    BMI
    MEDUC
    SOCADV
    MHISP             -0.005       0.000      0.000      -0.005      -0.004      *

  Specific indirect 36
    BWT
    BMI
    CIG0
    SOCADV
    MHISP              0.000       0.000      0.000       0.000       0.000      *

  Specific indirect 37
    BWT
    BMI
    MAGE
    SOCADV
    MHISP             -0.004       0.000      0.000      -0.004      -0.004      *

  Specific indirect 38
    BWT
    PRECAREM
    PAYER
    SOCADV
    MHISP              0.000       0.000      0.103       0.000       0.000

  Specific indirect 39
    BWT
    PRECAREM
    MEDUC
    SOCADV
    MHISP              0.000       0.000      0.103       0.000       0.000

  Specific indirect 40
    BWT
    PRECAREM
    CIG0
    SOCADV
    MHISP              0.000       0.000      0.103       0.000       0.000

  Specific indirect 41
    BWT
    PRECAREM
    WIC
    SOCADV
    MHISP              0.000       0.000      0.103       0.000       0.000

  Specific indirect 42
    BWT
    PRECAREM
    MAGE
    SOCADV
    MHISP              0.000       0.000      0.103       0.000       0.000

  Specific indirect 43
    BWT
    PRECAREM
    BMI
    SOCADV
    MHISP              0.000       0.000      0.103       0.000       0.000

  Specific indirect 44
    BWT
    PAYER
    FEDUC
    FAGE
    SOCADV
    MHISP              0.000       0.000      0.467       0.000       0.000

  Specific indirect 45
    BWT
    WIC
    MEDUC
    CIG0
    SOCADV
    MHISP              0.000       0.000      0.002       0.000       0.000      *

  Specific indirect 46
    BWT
    WIC
    MAGE
    CIG0
    SOCADV
    MHISP              0.000       0.000      0.002       0.000       0.000      *

  Specific indirect 47
    BWT
    PRGBP
    PAYER
    FEDUC
    SOCADV
    MHISP              0.000       0.000      0.000       0.000       0.000      *

  Specific indirect 48
    BWT
    PRGBP
    PAYER
    FAGE
    SOCADV
    MHISP              0.000       0.000      0.208       0.000       0.000

  Specific indirect 49
    BWT
    PRGBP
    MEDUC
    CIG0
    SOCADV
    MHISP              0.000       0.000      0.000       0.000       0.000      *

  Specific indirect 50
    BWT
    PRGBP
    WIC
    MEDUC
    SOCADV
    MHISP              0.000       0.000      0.000       0.000       0.000      *

  Specific indirect 51
    BWT
    PRGBP
    WIC
    MAGE
    SOCADV
    MHISP              0.000       0.000      0.000       0.000       0.000      *

  Specific indirect 52
    BWT
    PRGBP
    MAGE
    CIG0
    SOCADV
    MHISP              0.000       0.000      0.000       0.000       0.000      *

  Specific indirect 53
    BWT
    PRGBP
    BMI
    MEDUC
    SOCADV
    MHISP              0.001       0.000      0.000       0.001       0.001      *

  Specific indirect 54
    BWT
    PRGBP
    BMI
    CIG0
    SOCADV
    MHISP              0.000       0.000      0.000       0.000       0.000      *

  Specific indirect 55
    BWT
    PRGBP
    BMI
    MAGE
    SOCADV
    MHISP              0.001       0.000      0.000       0.001       0.001      *

  Specific indirect 56
    BWT
    PRGDM
    PAYER
    FEDUC
    SOCADV
    MHISP              0.000       0.000      0.146       0.000       0.000

  Specific indirect 57
    BWT
    PRGDM
    PAYER
    FAGE
    SOCADV
    MHISP              0.000       0.000      0.302       0.000       0.000

  Specific indirect 58
    BWT
    PRGDM
    MEDUC
    CIG0
    SOCADV
    MHISP              0.000       0.000      0.446       0.000       0.000

  Specific indirect 59
    BWT
    PRGDM
    WIC
    MEDUC
    SOCADV
    MHISP              0.000       0.000      0.166       0.000       0.000

  Specific indirect 60
    BWT
    PRGDM
    WIC
    MAGE
    SOCADV
    MHISP              0.000       0.000      0.166       0.000       0.000

  Specific indirect 61
    BWT
    PRGDM
    MAGE
    CIG0
    SOCADV
    MHISP              0.000       0.000      0.000       0.000       0.000      *

  Specific indirect 62
    BWT
    PRGDM
    BMI
    MEDUC
    SOCADV
    MHISP              0.000       0.000      0.000       0.000       0.000      *

  Specific indirect 63
    BWT
    PRGDM
    BMI
    CIG0
    SOCADV
    MHISP              0.000       0.000      0.000       0.000       0.000      *

  Specific indirect 64
    BWT
    PRGDM
    BMI
    MAGE
    SOCADV
    MHISP              0.000       0.000      0.000       0.000       0.000      *

  Specific indirect 65
    BWT
    BMI
    MEDUC
    CIG0
    SOCADV
    MHISP              0.000       0.000      0.000       0.000       0.000      *

  Specific indirect 66
    BWT
    BMI
    MAGE
    CIG0
    SOCADV
    MHISP              0.000       0.000      0.000       0.000       0.000      *

  Specific indirect 67
    BWT
    PRECAREM
    PAYER
    FEDUC
    SOCADV
    MHISP              0.000       0.000      0.103       0.000       0.000

  Specific indirect 68
    BWT
    PRECAREM
    PAYER
    FAGE
    SOCADV
    MHISP              0.000       0.000      0.266       0.000       0.000

  Specific indirect 69
    BWT
    PRECAREM
    MEDUC
    CIG0
    SOCADV
    MHISP              0.000       0.000      0.103       0.000       0.000

  Specific indirect 70
    BWT
    PRECAREM
    WIC
    MEDUC
    SOCADV
    MHISP              0.000       0.000      0.103       0.000       0.000

  Specific indirect 71
    BWT
    PRECAREM
    WIC
    MAGE
    SOCADV
    MHISP              0.000       0.000      0.103       0.000       0.000

  Specific indirect 72
    BWT
    PRECAREM
    MAGE
    CIG0
    SOCADV
    MHISP              0.000       0.000      0.103       0.000       0.000

  Specific indirect 73
    BWT
    PRECAREM
    BMI
    MEDUC
    SOCADV
    MHISP              0.000       0.000      0.103       0.000       0.000

  Specific indirect 74
    BWT
    PRECAREM
    BMI
    CIG0
    SOCADV
    MHISP              0.000       0.000      0.103       0.000       0.000

  Specific indirect 75
    BWT
    PRECAREM
    BMI
    MAGE
    SOCADV
    MHISP              0.000       0.000      0.103       0.000       0.000

  Specific indirect 76
    BWT
    PRGBP
    PAYER
    FEDUC
    FAGE
    SOCADV
    MHISP              0.000       0.000      0.012       0.000       0.000      *

  Specific indirect 77
    BWT
    PRGBP
    WIC
    MEDUC
    CIG0
    SOCADV
    MHISP              0.000       0.000      0.000       0.000       0.000      *

  Specific indirect 78
    BWT
    PRGBP
    WIC
    MAGE
    CIG0
    SOCADV
    MHISP              0.000       0.000      0.000       0.000       0.000      *

  Specific indirect 79
    BWT
    PRGBP
    BMI
    MEDUC
    CIG0
    SOCADV
    MHISP              0.000       0.000      0.000       0.000       0.000      *

  Specific indirect 80
    BWT
    PRGBP
    BMI
    MAGE
    CIG0
    SOCADV
    MHISP              0.000       0.000      0.000       0.000       0.000      *

  Specific indirect 81
    BWT
    PRGDM
    PAYER
    FEDUC
    FAGE
    SOCADV
    MHISP              0.000       0.000      0.155       0.000       0.000

  Specific indirect 82
    BWT
    PRGDM
    WIC
    MEDUC
    CIG0
    SOCADV
    MHISP              0.000       0.000      0.166       0.000       0.000

  Specific indirect 83
    BWT
    PRGDM
    WIC
    MAGE
    CIG0
    SOCADV
    MHISP              0.000       0.000      0.166       0.000       0.000

  Specific indirect 84
    BWT
    PRGDM
    BMI
    MEDUC
    CIG0
    SOCADV
    MHISP              0.000       0.000      0.000       0.000       0.000      *

  Specific indirect 85
    BWT
    PRGDM
    BMI
    MAGE
    CIG0
    SOCADV
    MHISP              0.000       0.000      0.000       0.000       0.000      *

  Specific indirect 86
    BWT
    PRECAREM
    PAYER
    FEDUC
    FAGE
    SOCADV
    MHISP              0.000       0.000      0.113       0.000       0.000

  Specific indirect 87
    BWT
    PRECAREM
    WIC
    MEDUC
    CIG0
    SOCADV
    MHISP              0.000       0.000      0.103       0.000       0.000

  Specific indirect 88
    BWT
    PRECAREM
    WIC
    MAGE
    CIG0
    SOCADV
    MHISP              0.000       0.000      0.103       0.000       0.000

  Specific indirect 89
    BWT
    PRECAREM
    BMI
    MEDUC
    CIG0
    SOCADV
    MHISP              0.000       0.000      0.103       0.000       0.000

  Specific indirect 90
    BWT
    PRECAREM
    BMI
    MAGE
    CIG0
    SOCADV
    MHISP              0.000       0.000      0.103       0.000       0.000


Effects from OTHM to BWT via SOCADV

    Sum of indirect    0.013       0.000      0.000       0.013       0.014      *

  Specific indirect 1
    BWT
    SOCADV
    OTHM               0.015       0.002      0.000       0.011       0.019      *

  Specific indirect 2
    BWT
    PAYER
    SOCADV
    OTHM               0.000       0.001      0.467      -0.001       0.002

  Specific indirect 3
    BWT
    MEDUC
    SOCADV
    OTHM              -0.005       0.001      0.000      -0.007      -0.003      *

  Specific indirect 4
    BWT
    CIG0
    SOCADV
    OTHM               0.008       0.000      0.000       0.008       0.009      *

  Specific indirect 5
    BWT
    WIC
    SOCADV
    OTHM              -0.002       0.001      0.002      -0.003      -0.001      *

  Specific indirect 6
    BWT
    PRGBP
    SOCADV
    OTHM               0.007       0.001      0.000       0.005       0.008      *

  Specific indirect 7
    BWT
    PRGDM
    SOCADV
    OTHM               0.000       0.000      0.023       0.000       0.000

  Specific indirect 8
    BWT
    FAGE
    SOCADV
    OTHM              -0.002       0.000      0.000      -0.002      -0.001      *

  Specific indirect 9
    BWT
    MAGE
    SOCADV
    OTHM              -0.005       0.000      0.000      -0.006      -0.005      *

  Specific indirect 10
    BWT
    MHT
    SOCADV
    OTHM               0.008       0.000      0.000       0.007       0.008      *

  Specific indirect 11
    BWT
    BMI
    SOCADV
    OTHM              -0.019       0.001      0.000      -0.020      -0.017      *

  Specific indirect 12
    BWT
    PRECAREM
    SOCADV
    OTHM               0.000       0.000      0.120       0.000       0.000

  Specific indirect 13
    BWT
    PAYER
    FEDUC
    SOCADV
    OTHM               0.000       0.000      0.467       0.000       0.000

  Specific indirect 14
    BWT
    PAYER
    FAGE
    SOCADV
    OTHM               0.000       0.000      0.490       0.000       0.000

  Specific indirect 15
    BWT
    MEDUC
    CIG0
    SOCADV
    OTHM               0.000       0.000      0.000       0.000       0.000      *

  Specific indirect 16
    BWT
    WIC
    MEDUC
    SOCADV
    OTHM               0.000       0.000      0.002       0.000       0.000      *

  Specific indirect 17
    BWT
    WIC
    MAGE
    SOCADV
    OTHM               0.000       0.000      0.002       0.000       0.000      *

  Specific indirect 18
    BWT
    PRGBP
    PAYER
    SOCADV
    OTHM              -0.001       0.000      0.000      -0.002      -0.001      *

  Specific indirect 19
    BWT
    PRGBP
    MEDUC
    SOCADV
    OTHM              -0.002       0.000      0.000      -0.002      -0.001      *

  Specific indirect 20
    BWT
    PRGBP
    CIG0
    SOCADV
    OTHM               0.000       0.000      0.048       0.000       0.000

  Specific indirect 21
    BWT
    PRGBP
    WIC
    SOCADV
    OTHM              -0.001       0.000      0.000      -0.002      -0.001      *

  Specific indirect 22
    BWT
    PRGBP
    FAGE
    SOCADV
    OTHM               0.001       0.000      0.000       0.000       0.001      *

  Specific indirect 23
    BWT
    PRGBP
    MAGE
    SOCADV
    OTHM              -0.001       0.000      0.000      -0.002      -0.001      *

  Specific indirect 24
    BWT
    PRGBP
    MHT
    SOCADV
    OTHM               0.000       0.000      0.000       0.000       0.000      *

  Specific indirect 25
    BWT
    PRGBP
    BMI
    SOCADV
    OTHM               0.004       0.000      0.000       0.004       0.004      *

  Specific indirect 26
    BWT
    PRGDM
    PAYER
    SOCADV
    OTHM               0.000       0.000      0.146       0.000       0.000

  Specific indirect 27
    BWT
    PRGDM
    MEDUC
    SOCADV
    OTHM               0.000       0.000      0.446       0.000       0.000

  Specific indirect 28
    BWT
    PRGDM
    CIG0
    SOCADV
    OTHM               0.000       0.000      0.000       0.000       0.000      *

  Specific indirect 29
    BWT
    PRGDM
    WIC
    SOCADV
    OTHM               0.000       0.000      0.166       0.000       0.000

  Specific indirect 30
    BWT
    PRGDM
    FAGE
    SOCADV
    OTHM               0.000       0.000      0.000       0.000       0.000      *

  Specific indirect 31
    BWT
    PRGDM
    MAGE
    SOCADV
    OTHM               0.000       0.000      0.000       0.000       0.000      *

  Specific indirect 32
    BWT
    PRGDM
    MHT
    SOCADV
    OTHM               0.000       0.000      0.000       0.000       0.000      *

  Specific indirect 33
    BWT
    PRGDM
    BMI
    SOCADV
    OTHM               0.000       0.000      0.000       0.000       0.000      *

  Specific indirect 34
    BWT
    MAGE
    CIG0
    SOCADV
    OTHM               0.000       0.000      0.000       0.000       0.000      *

  Specific indirect 35
    BWT
    BMI
    MEDUC
    SOCADV
    OTHM               0.006       0.000      0.000       0.006       0.007      *

  Specific indirect 36
    BWT
    BMI
    CIG0
    SOCADV
    OTHM               0.000       0.000      0.000       0.000       0.000      *

  Specific indirect 37
    BWT
    BMI
    MAGE
    SOCADV
    OTHM               0.006       0.000      0.000       0.005       0.006      *

  Specific indirect 38
    BWT
    PRECAREM
    PAYER
    SOCADV
    OTHM               0.000       0.000      0.103       0.000       0.000

  Specific indirect 39
    BWT
    PRECAREM
    MEDUC
    SOCADV
    OTHM               0.000       0.000      0.103       0.000       0.000

  Specific indirect 40
    BWT
    PRECAREM
    CIG0
    SOCADV
    OTHM               0.000       0.000      0.103       0.000       0.000

  Specific indirect 41
    BWT
    PRECAREM
    WIC
    SOCADV
    OTHM               0.000       0.000      0.103       0.000       0.000

  Specific indirect 42
    BWT
    PRECAREM
    MAGE
    SOCADV
    OTHM               0.000       0.000      0.103       0.000       0.000

  Specific indirect 43
    BWT
    PRECAREM
    BMI
    SOCADV
    OTHM               0.000       0.000      0.103       0.000       0.000

  Specific indirect 44
    BWT
    PAYER
    FEDUC
    FAGE
    SOCADV
    OTHM               0.000       0.000      0.467       0.000       0.000

  Specific indirect 45
    BWT
    WIC
    MEDUC
    CIG0
    SOCADV
    OTHM               0.000       0.000      0.002       0.000       0.000      *

  Specific indirect 46
    BWT
    WIC
    MAGE
    CIG0
    SOCADV
    OTHM               0.000       0.000      0.002       0.000       0.000      *

  Specific indirect 47
    BWT
    PRGBP
    PAYER
    FEDUC
    SOCADV
    OTHM               0.000       0.000      0.000       0.000       0.000      *

  Specific indirect 48
    BWT
    PRGBP
    PAYER
    FAGE
    SOCADV
    OTHM               0.000       0.000      0.208       0.000       0.000

  Specific indirect 49
    BWT
    PRGBP
    MEDUC
    CIG0
    SOCADV
    OTHM               0.000       0.000      0.000       0.000       0.000      *

  Specific indirect 50
    BWT
    PRGBP
    WIC
    MEDUC
    SOCADV
    OTHM               0.000       0.000      0.000       0.000       0.000      *

  Specific indirect 51
    BWT
    PRGBP
    WIC
    MAGE
    SOCADV
    OTHM               0.000       0.000      0.000       0.000       0.000      *

  Specific indirect 52
    BWT
    PRGBP
    MAGE
    CIG0
    SOCADV
    OTHM               0.000       0.000      0.000       0.000       0.000      *

  Specific indirect 53
    BWT
    PRGBP
    BMI
    MEDUC
    SOCADV
    OTHM              -0.001       0.000      0.000      -0.001      -0.001      *

  Specific indirect 54
    BWT
    PRGBP
    BMI
    CIG0
    SOCADV
    OTHM               0.000       0.000      0.000       0.000       0.000      *

  Specific indirect 55
    BWT
    PRGBP
    BMI
    MAGE
    SOCADV
    OTHM              -0.001       0.000      0.000      -0.001      -0.001      *

  Specific indirect 56
    BWT
    PRGDM
    PAYER
    FEDUC
    SOCADV
    OTHM               0.000       0.000      0.146       0.000       0.000

  Specific indirect 57
    BWT
    PRGDM
    PAYER
    FAGE
    SOCADV
    OTHM               0.000       0.000      0.302       0.000       0.000

  Specific indirect 58
    BWT
    PRGDM
    MEDUC
    CIG0
    SOCADV
    OTHM               0.000       0.000      0.446       0.000       0.000

  Specific indirect 59
    BWT
    PRGDM
    WIC
    MEDUC
    SOCADV
    OTHM               0.000       0.000      0.166       0.000       0.000

  Specific indirect 60
    BWT
    PRGDM
    WIC
    MAGE
    SOCADV
    OTHM               0.000       0.000      0.166       0.000       0.000

  Specific indirect 61
    BWT
    PRGDM
    MAGE
    CIG0
    SOCADV
    OTHM               0.000       0.000      0.000       0.000       0.000      *

  Specific indirect 62
    BWT
    PRGDM
    BMI
    MEDUC
    SOCADV
    OTHM               0.000       0.000      0.000       0.000       0.000      *

  Specific indirect 63
    BWT
    PRGDM
    BMI
    CIG0
    SOCADV
    OTHM               0.000       0.000      0.000       0.000       0.000      *

  Specific indirect 64
    BWT
    PRGDM
    BMI
    MAGE
    SOCADV
    OTHM               0.000       0.000      0.000       0.000       0.000      *

  Specific indirect 65
    BWT
    BMI
    MEDUC
    CIG0
    SOCADV
    OTHM               0.000       0.000      0.000       0.000       0.000      *

  Specific indirect 66
    BWT
    BMI
    MAGE
    CIG0
    SOCADV
    OTHM               0.000       0.000      0.000       0.000       0.000      *

  Specific indirect 67
    BWT
    PRECAREM
    PAYER
    FEDUC
    SOCADV
    OTHM               0.000       0.000      0.103       0.000       0.000

  Specific indirect 68
    BWT
    PRECAREM
    PAYER
    FAGE
    SOCADV
    OTHM               0.000       0.000      0.266       0.000       0.000

  Specific indirect 69
    BWT
    PRECAREM
    MEDUC
    CIG0
    SOCADV
    OTHM               0.000       0.000      0.103       0.000       0.000

  Specific indirect 70
    BWT
    PRECAREM
    WIC
    MEDUC
    SOCADV
    OTHM               0.000       0.000      0.103       0.000       0.000

  Specific indirect 71
    BWT
    PRECAREM
    WIC
    MAGE
    SOCADV
    OTHM               0.000       0.000      0.103       0.000       0.000

  Specific indirect 72
    BWT
    PRECAREM
    MAGE
    CIG0
    SOCADV
    OTHM               0.000       0.000      0.103       0.000       0.000

  Specific indirect 73
    BWT
    PRECAREM
    BMI
    MEDUC
    SOCADV
    OTHM               0.000       0.000      0.103       0.000       0.000

  Specific indirect 74
    BWT
    PRECAREM
    BMI
    CIG0
    SOCADV
    OTHM               0.000       0.000      0.103       0.000       0.000

  Specific indirect 75
    BWT
    PRECAREM
    BMI
    MAGE
    SOCADV
    OTHM               0.000       0.000      0.103       0.000       0.000

  Specific indirect 76
    BWT
    PRGBP
    PAYER
    FEDUC
    FAGE
    SOCADV
    OTHM               0.000       0.000      0.012       0.000       0.000      *

  Specific indirect 77
    BWT
    PRGBP
    WIC
    MEDUC
    CIG0
    SOCADV
    OTHM               0.000       0.000      0.000       0.000       0.000      *

  Specific indirect 78
    BWT
    PRGBP
    WIC
    MAGE
    CIG0
    SOCADV
    OTHM               0.000       0.000      0.000       0.000       0.000      *

  Specific indirect 79
    BWT
    PRGBP
    BMI
    MEDUC
    CIG0
    SOCADV
    OTHM               0.000       0.000      0.000       0.000       0.000      *

  Specific indirect 80
    BWT
    PRGBP
    BMI
    MAGE
    CIG0
    SOCADV
    OTHM               0.000       0.000      0.000       0.000       0.000      *

  Specific indirect 81
    BWT
    PRGDM
    PAYER
    FEDUC
    FAGE
    SOCADV
    OTHM               0.000       0.000      0.155       0.000       0.000

  Specific indirect 82
    BWT
    PRGDM
    WIC
    MEDUC
    CIG0
    SOCADV
    OTHM               0.000       0.000      0.166       0.000       0.000

  Specific indirect 83
    BWT
    PRGDM
    WIC
    MAGE
    CIG0
    SOCADV
    OTHM               0.000       0.000      0.166       0.000       0.000

  Specific indirect 84
    BWT
    PRGDM
    BMI
    MEDUC
    CIG0
    SOCADV
    OTHM               0.000       0.000      0.000       0.000       0.000      *

  Specific indirect 85
    BWT
    PRGDM
    BMI
    MAGE
    CIG0
    SOCADV
    OTHM               0.000       0.000      0.000       0.000       0.000      *

  Specific indirect 86
    BWT
    PRECAREM
    PAYER
    FEDUC
    FAGE
    SOCADV
    OTHM               0.000       0.000      0.113       0.000       0.000

  Specific indirect 87
    BWT
    PRECAREM
    WIC
    MEDUC
    CIG0
    SOCADV
    OTHM               0.000       0.000      0.103       0.000       0.000

  Specific indirect 88
    BWT
    PRECAREM
    WIC
    MAGE
    CIG0
    SOCADV
    OTHM               0.000       0.000      0.103       0.000       0.000

  Specific indirect 89
    BWT
    PRECAREM
    BMI
    MEDUC
    CIG0
    SOCADV
    OTHM               0.000       0.000      0.103       0.000       0.000

  Specific indirect 90
    BWT
    PRECAREM
    BMI
    MAGE
    CIG0
    SOCADV
    OTHM               0.000       0.000      0.103       0.000       0.000


Effects from AFRAMF to BWT via SOCADV

    Sum of indirect   -0.017       0.001      0.000      -0.018      -0.016      *

  Specific indirect 1
    BWT
    SOCADV
    AFRAMF            -0.019       0.003      0.000      -0.024      -0.014      *

  Specific indirect 2
    BWT
    PAYER
    SOCADV
    AFRAMF             0.000       0.001      0.467      -0.002       0.002

  Specific indirect 3
    BWT
    MEDUC
    SOCADV
    AFRAMF             0.006       0.001      0.000       0.004       0.009      *

  Specific indirect 4
    BWT
    CIG0
    SOCADV
    AFRAMF            -0.011       0.000      0.000      -0.012      -0.010      *

  Specific indirect 5
    BWT
    WIC
    SOCADV
    AFRAMF             0.002       0.001      0.002       0.001       0.004      *

  Specific indirect 6
    BWT
    PRGBP
    SOCADV
    AFRAMF            -0.009       0.001      0.000      -0.011      -0.007      *

  Specific indirect 7
    BWT
    PRGDM
    SOCADV
    AFRAMF             0.000       0.000      0.023       0.000       0.000

  Specific indirect 8
    BWT
    FAGE
    SOCADV
    AFRAMF             0.002       0.000      0.000       0.002       0.003      *

  Specific indirect 9
    BWT
    MAGE
    SOCADV
    AFRAMF             0.007       0.001      0.000       0.006       0.008      *

  Specific indirect 10
    BWT
    MHT
    SOCADV
    AFRAMF            -0.010       0.000      0.000      -0.010      -0.009      *

  Specific indirect 11
    BWT
    BMI
    SOCADV
    AFRAMF             0.024       0.001      0.000       0.023       0.025      *

  Specific indirect 12
    BWT
    PRECAREM
    SOCADV
    AFRAMF             0.000       0.000      0.120       0.000       0.000

  Specific indirect 13
    BWT
    PAYER
    FEDUC
    SOCADV
    AFRAMF             0.000       0.000      0.467       0.000       0.000

  Specific indirect 14
    BWT
    PAYER
    FAGE
    SOCADV
    AFRAMF             0.000       0.000      0.490       0.000       0.000

  Specific indirect 15
    BWT
    MEDUC
    CIG0
    SOCADV
    AFRAMF             0.000       0.000      0.000       0.000       0.000      *

  Specific indirect 16
    BWT
    WIC
    MEDUC
    SOCADV
    AFRAMF             0.000       0.000      0.002       0.000       0.000      *

  Specific indirect 17
    BWT
    WIC
    MAGE
    SOCADV
    AFRAMF             0.000       0.000      0.002       0.000       0.000      *

  Specific indirect 18
    BWT
    PRGBP
    PAYER
    SOCADV
    AFRAMF             0.002       0.000      0.000       0.001       0.002      *

  Specific indirect 19
    BWT
    PRGBP
    MEDUC
    SOCADV
    AFRAMF             0.002       0.000      0.000       0.001       0.003      *

  Specific indirect 20
    BWT
    PRGBP
    CIG0
    SOCADV
    AFRAMF             0.000       0.000      0.048      -0.001       0.000

  Specific indirect 21
    BWT
    PRGBP
    WIC
    SOCADV
    AFRAMF             0.002       0.000      0.000       0.001       0.002      *

  Specific indirect 22
    BWT
    PRGBP
    FAGE
    SOCADV
    AFRAMF            -0.001       0.000      0.000      -0.001       0.000      *

  Specific indirect 23
    BWT
    PRGBP
    MAGE
    SOCADV
    AFRAMF             0.002       0.000      0.000       0.001       0.002      *

  Specific indirect 24
    BWT
    PRGBP
    MHT
    SOCADV
    AFRAMF             0.000       0.000      0.000       0.000       0.000      *

  Specific indirect 25
    BWT
    PRGBP
    BMI
    SOCADV
    AFRAMF            -0.005       0.000      0.000      -0.006      -0.005      *

  Specific indirect 26
    BWT
    PRGDM
    PAYER
    SOCADV
    AFRAMF             0.000       0.000      0.146       0.000       0.000

  Specific indirect 27
    BWT
    PRGDM
    MEDUC
    SOCADV
    AFRAMF             0.000       0.000      0.446       0.000       0.000

  Specific indirect 28
    BWT
    PRGDM
    CIG0
    SOCADV
    AFRAMF             0.000       0.000      0.000       0.000       0.000      *

  Specific indirect 29
    BWT
    PRGDM
    WIC
    SOCADV
    AFRAMF             0.000       0.000      0.166       0.000       0.000

  Specific indirect 30
    BWT
    PRGDM
    FAGE
    SOCADV
    AFRAMF             0.000       0.000      0.000       0.000       0.000      *

  Specific indirect 31
    BWT
    PRGDM
    MAGE
    SOCADV
    AFRAMF             0.000       0.000      0.000       0.000       0.001      *

  Specific indirect 32
    BWT
    PRGDM
    MHT
    SOCADV
    AFRAMF             0.000       0.000      0.000       0.000       0.000      *

  Specific indirect 33
    BWT
    PRGDM
    BMI
    SOCADV
    AFRAMF             0.000       0.000      0.000      -0.001       0.000      *

  Specific indirect 34
    BWT
    MAGE
    CIG0
    SOCADV
    AFRAMF             0.000       0.000      0.000       0.000       0.000      *

  Specific indirect 35
    BWT
    BMI
    MEDUC
    SOCADV
    AFRAMF            -0.008       0.000      0.000      -0.009      -0.007      *

  Specific indirect 36
    BWT
    BMI
    CIG0
    SOCADV
    AFRAMF             0.000       0.000      0.000      -0.001       0.000      *

  Specific indirect 37
    BWT
    BMI
    MAGE
    SOCADV
    AFRAMF            -0.007       0.000      0.000      -0.007      -0.007      *

  Specific indirect 38
    BWT
    PRECAREM
    PAYER
    SOCADV
    AFRAMF             0.000       0.000      0.103       0.000       0.000

  Specific indirect 39
    BWT
    PRECAREM
    MEDUC
    SOCADV
    AFRAMF             0.000       0.000      0.103       0.000       0.000

  Specific indirect 40
    BWT
    PRECAREM
    CIG0
    SOCADV
    AFRAMF             0.000       0.000      0.103       0.000       0.000

  Specific indirect 41
    BWT
    PRECAREM
    WIC
    SOCADV
    AFRAMF             0.000       0.000      0.103       0.000       0.000

  Specific indirect 42
    BWT
    PRECAREM
    MAGE
    SOCADV
    AFRAMF             0.000       0.000      0.103       0.000       0.000

  Specific indirect 43
    BWT
    PRECAREM
    BMI
    SOCADV
    AFRAMF             0.000       0.000      0.103       0.000       0.000

  Specific indirect 44
    BWT
    PAYER
    FEDUC
    FAGE
    SOCADV
    AFRAMF             0.000       0.000      0.467       0.000       0.000

  Specific indirect 45
    BWT
    WIC
    MEDUC
    CIG0
    SOCADV
    AFRAMF             0.000       0.000      0.002       0.000       0.000      *

  Specific indirect 46
    BWT
    WIC
    MAGE
    CIG0
    SOCADV
    AFRAMF             0.000       0.000      0.002       0.000       0.000      *

  Specific indirect 47
    BWT
    PRGBP
    PAYER
    FEDUC
    SOCADV
    AFRAMF             0.000       0.000      0.000       0.000       0.000      *

  Specific indirect 48
    BWT
    PRGBP
    PAYER
    FAGE
    SOCADV
    AFRAMF             0.000       0.000      0.208       0.000       0.000

  Specific indirect 49
    BWT
    PRGBP
    MEDUC
    CIG0
    SOCADV
    AFRAMF             0.000       0.000      0.000       0.000       0.000      *

  Specific indirect 50
    BWT
    PRGBP
    WIC
    MEDUC
    SOCADV
    AFRAMF             0.000       0.000      0.000       0.000       0.000      *

  Specific indirect 51
    BWT
    PRGBP
    WIC
    MAGE
    SOCADV
    AFRAMF             0.000       0.000      0.000       0.000       0.000      *

  Specific indirect 52
    BWT
    PRGBP
    MAGE
    CIG0
    SOCADV
    AFRAMF             0.000       0.000      0.000       0.000       0.000      *

  Specific indirect 53
    BWT
    PRGBP
    BMI
    MEDUC
    SOCADV
    AFRAMF             0.002       0.000      0.000       0.002       0.002      *

  Specific indirect 54
    BWT
    PRGBP
    BMI
    CIG0
    SOCADV
    AFRAMF             0.000       0.000      0.000       0.000       0.000      *

  Specific indirect 55
    BWT
    PRGBP
    BMI
    MAGE
    SOCADV
    AFRAMF             0.002       0.000      0.000       0.001       0.002      *

  Specific indirect 56
    BWT
    PRGDM
    PAYER
    FEDUC
    SOCADV
    AFRAMF             0.000       0.000      0.146       0.000       0.000

  Specific indirect 57
    BWT
    PRGDM
    PAYER
    FAGE
    SOCADV
    AFRAMF             0.000       0.000      0.302       0.000       0.000

  Specific indirect 58
    BWT
    PRGDM
    MEDUC
    CIG0
    SOCADV
    AFRAMF             0.000       0.000      0.446       0.000       0.000

  Specific indirect 59
    BWT
    PRGDM
    WIC
    MEDUC
    SOCADV
    AFRAMF             0.000       0.000      0.166       0.000       0.000

  Specific indirect 60
    BWT
    PRGDM
    WIC
    MAGE
    SOCADV
    AFRAMF             0.000       0.000      0.166       0.000       0.000

  Specific indirect 61
    BWT
    PRGDM
    MAGE
    CIG0
    SOCADV
    AFRAMF             0.000       0.000      0.000       0.000       0.000      *

  Specific indirect 62
    BWT
    PRGDM
    BMI
    MEDUC
    SOCADV
    AFRAMF             0.000       0.000      0.000       0.000       0.000      *

  Specific indirect 63
    BWT
    PRGDM
    BMI
    CIG0
    SOCADV
    AFRAMF             0.000       0.000      0.000       0.000       0.000      *

  Specific indirect 64
    BWT
    PRGDM
    BMI
    MAGE
    SOCADV
    AFRAMF             0.000       0.000      0.000       0.000       0.000      *

  Specific indirect 65
    BWT
    BMI
    MEDUC
    CIG0
    SOCADV
    AFRAMF             0.000       0.000      0.000       0.000       0.000      *

  Specific indirect 66
    BWT
    BMI
    MAGE
    CIG0
    SOCADV
    AFRAMF             0.000       0.000      0.000       0.000       0.000      *

  Specific indirect 67
    BWT
    PRECAREM
    PAYER
    FEDUC
    SOCADV
    AFRAMF             0.000       0.000      0.103       0.000       0.000

  Specific indirect 68
    BWT
    PRECAREM
    PAYER
    FAGE
    SOCADV
    AFRAMF             0.000       0.000      0.266       0.000       0.000

  Specific indirect 69
    BWT
    PRECAREM
    MEDUC
    CIG0
    SOCADV
    AFRAMF             0.000       0.000      0.103       0.000       0.000

  Specific indirect 70
    BWT
    PRECAREM
    WIC
    MEDUC
    SOCADV
    AFRAMF             0.000       0.000      0.103       0.000       0.000

  Specific indirect 71
    BWT
    PRECAREM
    WIC
    MAGE
    SOCADV
    AFRAMF             0.000       0.000      0.103       0.000       0.000

  Specific indirect 72
    BWT
    PRECAREM
    MAGE
    CIG0
    SOCADV
    AFRAMF             0.000       0.000      0.103       0.000       0.000

  Specific indirect 73
    BWT
    PRECAREM
    BMI
    MEDUC
    SOCADV
    AFRAMF             0.000       0.000      0.103       0.000       0.000

  Specific indirect 74
    BWT
    PRECAREM
    BMI
    CIG0
    SOCADV
    AFRAMF             0.000       0.000      0.103       0.000       0.000

  Specific indirect 75
    BWT
    PRECAREM
    BMI
    MAGE
    SOCADV
    AFRAMF             0.000       0.000      0.103       0.000       0.000

  Specific indirect 76
    BWT
    PRGBP
    PAYER
    FEDUC
    FAGE
    SOCADV
    AFRAMF             0.000       0.000      0.012       0.000       0.000      *

  Specific indirect 77
    BWT
    PRGBP
    WIC
    MEDUC
    CIG0
    SOCADV
    AFRAMF             0.000       0.000      0.000       0.000       0.000      *

  Specific indirect 78
    BWT
    PRGBP
    WIC
    MAGE
    CIG0
    SOCADV
    AFRAMF             0.000       0.000      0.000       0.000       0.000      *

  Specific indirect 79
    BWT
    PRGBP
    BMI
    MEDUC
    CIG0
    SOCADV
    AFRAMF             0.000       0.000      0.000       0.000       0.000      *

  Specific indirect 80
    BWT
    PRGBP
    BMI
    MAGE
    CIG0
    SOCADV
    AFRAMF             0.000       0.000      0.000       0.000       0.000      *

  Specific indirect 81
    BWT
    PRGDM
    PAYER
    FEDUC
    FAGE
    SOCADV
    AFRAMF             0.000       0.000      0.155       0.000       0.000

  Specific indirect 82
    BWT
    PRGDM
    WIC
    MEDUC
    CIG0
    SOCADV
    AFRAMF             0.000       0.000      0.166       0.000       0.000

  Specific indirect 83
    BWT
    PRGDM
    WIC
    MAGE
    CIG0
    SOCADV
    AFRAMF             0.000       0.000      0.166       0.000       0.000

  Specific indirect 84
    BWT
    PRGDM
    BMI
    MEDUC
    CIG0
    SOCADV
    AFRAMF             0.000       0.000      0.000       0.000       0.000      *

  Specific indirect 85
    BWT
    PRGDM
    BMI
    MAGE
    CIG0
    SOCADV
    AFRAMF             0.000       0.000      0.000       0.000       0.000      *

  Specific indirect 86
    BWT
    PRECAREM
    PAYER
    FEDUC
    FAGE
    SOCADV
    AFRAMF             0.000       0.000      0.113       0.000       0.000

  Specific indirect 87
    BWT
    PRECAREM
    WIC
    MEDUC
    CIG0
    SOCADV
    AFRAMF             0.000       0.000      0.103       0.000       0.000

  Specific indirect 88
    BWT
    PRECAREM
    WIC
    MAGE
    CIG0
    SOCADV
    AFRAMF             0.000       0.000      0.103       0.000       0.000

  Specific indirect 89
    BWT
    PRECAREM
    BMI
    MEDUC
    CIG0
    SOCADV
    AFRAMF             0.000       0.000      0.103       0.000       0.000

  Specific indirect 90
    BWT
    PRECAREM
    BMI
    MAGE
    CIG0
    SOCADV
    AFRAMF             0.000       0.000      0.103       0.000       0.000


Effects from FHISP to BWT via SOCADV

    Sum of indirect   -0.014       0.000      0.000      -0.015      -0.013      *

  Specific indirect 1
    BWT
    SOCADV
    FHISP             -0.016       0.002      0.000      -0.021      -0.012      *

  Specific indirect 2
    BWT
    PAYER
    SOCADV
    FHISP              0.000       0.001      0.467      -0.002       0.001

  Specific indirect 3
    BWT
    MEDUC
    SOCADV
    FHISP              0.005       0.001      0.000       0.004       0.007      *

  Specific indirect 4
    BWT
    CIG0
    SOCADV
    FHISP             -0.009       0.000      0.000      -0.010      -0.008      *

  Specific indirect 5
    BWT
    WIC
    SOCADV
    FHISP              0.002       0.001      0.002       0.001       0.003      *

  Specific indirect 6
    BWT
    PRGBP
    SOCADV
    FHISP             -0.007       0.001      0.000      -0.009      -0.006      *

  Specific indirect 7
    BWT
    PRGDM
    SOCADV
    FHISP              0.000       0.000      0.023       0.000       0.000

  Specific indirect 8
    BWT
    FAGE
    SOCADV
    FHISP              0.002       0.000      0.000       0.001       0.002      *

  Specific indirect 9
    BWT
    MAGE
    SOCADV
    FHISP              0.006       0.000      0.000       0.005       0.007      *

  Specific indirect 10
    BWT
    MHT
    SOCADV
    FHISP             -0.008       0.000      0.000      -0.008      -0.008      *

  Specific indirect 11
    BWT
    BMI
    SOCADV
    FHISP              0.020       0.001      0.000       0.019       0.021      *

  Specific indirect 12
    BWT
    PRECAREM
    SOCADV
    FHISP              0.000       0.000      0.120       0.000       0.000

  Specific indirect 13
    BWT
    PAYER
    FEDUC
    SOCADV
    FHISP              0.000       0.000      0.467       0.000       0.000

  Specific indirect 14
    BWT
    PAYER
    FAGE
    SOCADV
    FHISP              0.000       0.000      0.490       0.000       0.000

  Specific indirect 15
    BWT
    MEDUC
    CIG0
    SOCADV
    FHISP              0.000       0.000      0.000       0.000       0.000      *

  Specific indirect 16
    BWT
    WIC
    MEDUC
    SOCADV
    FHISP              0.000       0.000      0.002       0.000       0.000      *

  Specific indirect 17
    BWT
    WIC
    MAGE
    SOCADV
    FHISP              0.000       0.000      0.002       0.000       0.000      *

  Specific indirect 18
    BWT
    PRGBP
    PAYER
    SOCADV
    FHISP              0.002       0.000      0.000       0.001       0.002      *

  Specific indirect 19
    BWT
    PRGBP
    MEDUC
    SOCADV
    FHISP              0.002       0.000      0.000       0.001       0.002      *

  Specific indirect 20
    BWT
    PRGBP
    CIG0
    SOCADV
    FHISP              0.000       0.000      0.048       0.000       0.000

  Specific indirect 21
    BWT
    PRGBP
    WIC
    SOCADV
    FHISP              0.001       0.000      0.000       0.001       0.002      *

  Specific indirect 22
    BWT
    PRGBP
    FAGE
    SOCADV
    FHISP             -0.001       0.000      0.000      -0.001       0.000      *

  Specific indirect 23
    BWT
    PRGBP
    MAGE
    SOCADV
    FHISP              0.001       0.000      0.000       0.001       0.002      *

  Specific indirect 24
    BWT
    PRGBP
    MHT
    SOCADV
    FHISP              0.000       0.000      0.000       0.000       0.000      *

  Specific indirect 25
    BWT
    PRGBP
    BMI
    SOCADV
    FHISP             -0.004       0.000      0.000      -0.005      -0.004      *

  Specific indirect 26
    BWT
    PRGDM
    PAYER
    SOCADV
    FHISP              0.000       0.000      0.146       0.000       0.000

  Specific indirect 27
    BWT
    PRGDM
    MEDUC
    SOCADV
    FHISP              0.000       0.000      0.446       0.000       0.000

  Specific indirect 28
    BWT
    PRGDM
    CIG0
    SOCADV
    FHISP              0.000       0.000      0.000       0.000       0.000      *

  Specific indirect 29
    BWT
    PRGDM
    WIC
    SOCADV
    FHISP              0.000       0.000      0.166       0.000       0.000

  Specific indirect 30
    BWT
    PRGDM
    FAGE
    SOCADV
    FHISP              0.000       0.000      0.000       0.000       0.000      *

  Specific indirect 31
    BWT
    PRGDM
    MAGE
    SOCADV
    FHISP              0.000       0.000      0.000       0.000       0.000      *

  Specific indirect 32
    BWT
    PRGDM
    MHT
    SOCADV
    FHISP              0.000       0.000      0.000       0.000       0.000      *

  Specific indirect 33
    BWT
    PRGDM
    BMI
    SOCADV
    FHISP              0.000       0.000      0.000       0.000       0.000      *

  Specific indirect 34
    BWT
    MAGE
    CIG0
    SOCADV
    FHISP              0.000       0.000      0.000       0.000       0.000      *

  Specific indirect 35
    BWT
    BMI
    MEDUC
    SOCADV
    FHISP             -0.007       0.000      0.000      -0.007      -0.006      *

  Specific indirect 36
    BWT
    BMI
    CIG0
    SOCADV
    FHISP              0.000       0.000      0.000       0.000       0.000      *

  Specific indirect 37
    BWT
    BMI
    MAGE
    SOCADV
    FHISP             -0.006       0.000      0.000      -0.006      -0.006      *

  Specific indirect 38
    BWT
    PRECAREM
    PAYER
    SOCADV
    FHISP              0.000       0.000      0.103       0.000       0.000

  Specific indirect 39
    BWT
    PRECAREM
    MEDUC
    SOCADV
    FHISP              0.000       0.000      0.103       0.000       0.000

  Specific indirect 40
    BWT
    PRECAREM
    CIG0
    SOCADV
    FHISP              0.000       0.000      0.103       0.000       0.000

  Specific indirect 41
    BWT
    PRECAREM
    WIC
    SOCADV
    FHISP              0.000       0.000      0.103       0.000       0.000

  Specific indirect 42
    BWT
    PRECAREM
    MAGE
    SOCADV
    FHISP              0.000       0.000      0.103       0.000       0.000

  Specific indirect 43
    BWT
    PRECAREM
    BMI
    SOCADV
    FHISP              0.000       0.000      0.103       0.000       0.000

  Specific indirect 44
    BWT
    PAYER
    FEDUC
    FAGE
    SOCADV
    FHISP              0.000       0.000      0.467       0.000       0.000

  Specific indirect 45
    BWT
    WIC
    MEDUC
    CIG0
    SOCADV
    FHISP              0.000       0.000      0.002       0.000       0.000      *

  Specific indirect 46
    BWT
    WIC
    MAGE
    CIG0
    SOCADV
    FHISP              0.000       0.000      0.002       0.000       0.000      *

  Specific indirect 47
    BWT
    PRGBP
    PAYER
    FEDUC
    SOCADV
    FHISP              0.000       0.000      0.000       0.000       0.000      *

  Specific indirect 48
    BWT
    PRGBP
    PAYER
    FAGE
    SOCADV
    FHISP              0.000       0.000      0.208       0.000       0.000

  Specific indirect 49
    BWT
    PRGBP
    MEDUC
    CIG0
    SOCADV
    FHISP              0.000       0.000      0.000       0.000       0.000      *

  Specific indirect 50
    BWT
    PRGBP
    WIC
    MEDUC
    SOCADV
    FHISP              0.000       0.000      0.000       0.000       0.000      *

  Specific indirect 51
    BWT
    PRGBP
    WIC
    MAGE
    SOCADV
    FHISP              0.000       0.000      0.000       0.000       0.000      *

  Specific indirect 52
    BWT
    PRGBP
    MAGE
    CIG0
    SOCADV
    FHISP              0.000       0.000      0.000       0.000       0.000      *

  Specific indirect 53
    BWT
    PRGBP
    BMI
    MEDUC
    SOCADV
    FHISP              0.001       0.000      0.000       0.001       0.002      *

  Specific indirect 54
    BWT
    PRGBP
    BMI
    CIG0
    SOCADV
    FHISP              0.000       0.000      0.000       0.000       0.000      *

  Specific indirect 55
    BWT
    PRGBP
    BMI
    MAGE
    SOCADV
    FHISP              0.001       0.000      0.000       0.001       0.001      *

  Specific indirect 56
    BWT
    PRGDM
    PAYER
    FEDUC
    SOCADV
    FHISP              0.000       0.000      0.146       0.000       0.000

  Specific indirect 57
    BWT
    PRGDM
    PAYER
    FAGE
    SOCADV
    FHISP              0.000       0.000      0.302       0.000       0.000

  Specific indirect 58
    BWT
    PRGDM
    MEDUC
    CIG0
    SOCADV
    FHISP              0.000       0.000      0.446       0.000       0.000

  Specific indirect 59
    BWT
    PRGDM
    WIC
    MEDUC
    SOCADV
    FHISP              0.000       0.000      0.166       0.000       0.000

  Specific indirect 60
    BWT
    PRGDM
    WIC
    MAGE
    SOCADV
    FHISP              0.000       0.000      0.166       0.000       0.000

  Specific indirect 61
    BWT
    PRGDM
    MAGE
    CIG0
    SOCADV
    FHISP              0.000       0.000      0.000       0.000       0.000      *

  Specific indirect 62
    BWT
    PRGDM
    BMI
    MEDUC
    SOCADV
    FHISP              0.000       0.000      0.000       0.000       0.000      *

  Specific indirect 63
    BWT
    PRGDM
    BMI
    CIG0
    SOCADV
    FHISP              0.000       0.000      0.000       0.000       0.000      *

  Specific indirect 64
    BWT
    PRGDM
    BMI
    MAGE
    SOCADV
    FHISP              0.000       0.000      0.000       0.000       0.000      *

  Specific indirect 65
    BWT
    BMI
    MEDUC
    CIG0
    SOCADV
    FHISP              0.000       0.000      0.000       0.000       0.000      *

  Specific indirect 66
    BWT
    BMI
    MAGE
    CIG0
    SOCADV
    FHISP              0.000       0.000      0.000       0.000       0.000      *

  Specific indirect 67
    BWT
    PRECAREM
    PAYER
    FEDUC
    SOCADV
    FHISP              0.000       0.000      0.103       0.000       0.000

  Specific indirect 68
    BWT
    PRECAREM
    PAYER
    FAGE
    SOCADV
    FHISP              0.000       0.000      0.266       0.000       0.000

  Specific indirect 69
    BWT
    PRECAREM
    MEDUC
    CIG0
    SOCADV
    FHISP              0.000       0.000      0.103       0.000       0.000

  Specific indirect 70
    BWT
    PRECAREM
    WIC
    MEDUC
    SOCADV
    FHISP              0.000       0.000      0.103       0.000       0.000

  Specific indirect 71
    BWT
    PRECAREM
    WIC
    MAGE
    SOCADV
    FHISP              0.000       0.000      0.103       0.000       0.000

  Specific indirect 72
    BWT
    PRECAREM
    MAGE
    CIG0
    SOCADV
    FHISP              0.000       0.000      0.103       0.000       0.000

  Specific indirect 73
    BWT
    PRECAREM
    BMI
    MEDUC
    SOCADV
    FHISP              0.000       0.000      0.103       0.000       0.000

  Specific indirect 74
    BWT
    PRECAREM
    BMI
    CIG0
    SOCADV
    FHISP              0.000       0.000      0.103       0.000       0.000

  Specific indirect 75
    BWT
    PRECAREM
    BMI
    MAGE
    SOCADV
    FHISP              0.000       0.000      0.103       0.000       0.000

  Specific indirect 76
    BWT
    PRGBP
    PAYER
    FEDUC
    FAGE
    SOCADV
    FHISP              0.000       0.000      0.012       0.000       0.000      *

  Specific indirect 77
    BWT
    PRGBP
    WIC
    MEDUC
    CIG0
    SOCADV
    FHISP              0.000       0.000      0.000       0.000       0.000      *

  Specific indirect 78
    BWT
    PRGBP
    WIC
    MAGE
    CIG0
    SOCADV
    FHISP              0.000       0.000      0.000       0.000       0.000      *

  Specific indirect 79
    BWT
    PRGBP
    BMI
    MEDUC
    CIG0
    SOCADV
    FHISP              0.000       0.000      0.000       0.000       0.000      *

  Specific indirect 80
    BWT
    PRGBP
    BMI
    MAGE
    CIG0
    SOCADV
    FHISP              0.000       0.000      0.000       0.000       0.000      *

  Specific indirect 81
    BWT
    PRGDM
    PAYER
    FEDUC
    FAGE
    SOCADV
    FHISP              0.000       0.000      0.155       0.000       0.000

  Specific indirect 82
    BWT
    PRGDM
    WIC
    MEDUC
    CIG0
    SOCADV
    FHISP              0.000       0.000      0.166       0.000       0.000

  Specific indirect 83
    BWT
    PRGDM
    WIC
    MAGE
    CIG0
    SOCADV
    FHISP              0.000       0.000      0.166       0.000       0.000

  Specific indirect 84
    BWT
    PRGDM
    BMI
    MEDUC
    CIG0
    SOCADV
    FHISP              0.000       0.000      0.000       0.000       0.000      *

  Specific indirect 85
    BWT
    PRGDM
    BMI
    MAGE
    CIG0
    SOCADV
    FHISP              0.000       0.000      0.000       0.000       0.000      *

  Specific indirect 86
    BWT
    PRECAREM
    PAYER
    FEDUC
    FAGE
    SOCADV
    FHISP              0.000       0.000      0.113       0.000       0.000

  Specific indirect 87
    BWT
    PRECAREM
    WIC
    MEDUC
    CIG0
    SOCADV
    FHISP              0.000       0.000      0.103       0.000       0.000

  Specific indirect 88
    BWT
    PRECAREM
    WIC
    MAGE
    CIG0
    SOCADV
    FHISP              0.000       0.000      0.103       0.000       0.000

  Specific indirect 89
    BWT
    PRECAREM
    BMI
    MEDUC
    CIG0
    SOCADV
    FHISP              0.000       0.000      0.103       0.000       0.000

  Specific indirect 90
    BWT
    PRECAREM
    BMI
    MAGE
    CIG0
    SOCADV
    FHISP              0.000       0.000      0.103       0.000       0.000


Effects from OTHF to BWT via SOCADV

    Sum of indirect    0.000       0.000      0.010       0.000       0.001      *

  Specific indirect 1
    BWT
    SOCADV
    OTHF               0.000       0.000      0.010       0.000       0.001      *

  Specific indirect 2
    BWT
    PAYER
    SOCADV
    OTHF               0.000       0.000      0.468       0.000       0.000

  Specific indirect 3
    BWT
    MEDUC
    SOCADV
    OTHF               0.000       0.000      0.010       0.000       0.000      *

  Specific indirect 4
    BWT
    CIG0
    SOCADV
    OTHF               0.000       0.000      0.010       0.000       0.000      *

  Specific indirect 5
    BWT
    WIC
    SOCADV
    OTHF               0.000       0.000      0.011       0.000       0.000      *

  Specific indirect 6
    BWT
    PRGBP
    SOCADV
    OTHF               0.000       0.000      0.010       0.000       0.000      *

  Specific indirect 7
    BWT
    PRGDM
    SOCADV
    OTHF               0.000       0.000      0.033       0.000       0.000

  Specific indirect 8
    BWT
    FAGE
    SOCADV
    OTHF               0.000       0.000      0.010       0.000       0.000      *

  Specific indirect 9
    BWT
    MAGE
    SOCADV
    OTHF               0.000       0.000      0.010       0.000       0.000      *

  Specific indirect 10
    BWT
    MHT
    SOCADV
    OTHF               0.000       0.000      0.010       0.000       0.000      *

  Specific indirect 11
    BWT
    BMI
    SOCADV
    OTHF              -0.001       0.000      0.010      -0.001       0.000      *

  Specific indirect 12
    BWT
    PRECAREM
    SOCADV
    OTHF               0.000       0.000      0.127       0.000       0.000

  Specific indirect 13
    BWT
    PAYER
    FEDUC
    SOCADV
    OTHF               0.000       0.000      0.468       0.000       0.000

  Specific indirect 14
    BWT
    PAYER
    FAGE
    SOCADV
    OTHF               0.000       0.000      0.491       0.000       0.000

  Specific indirect 15
    BWT
    MEDUC
    CIG0
    SOCADV
    OTHF               0.000       0.000      0.010       0.000       0.000      *

  Specific indirect 16
    BWT
    WIC
    MEDUC
    SOCADV
    OTHF               0.000       0.000      0.011       0.000       0.000

  Specific indirect 17
    BWT
    WIC
    MAGE
    SOCADV
    OTHF               0.000       0.000      0.011       0.000       0.000      *

  Specific indirect 18
    BWT
    PRGBP
    PAYER
    SOCADV
    OTHF               0.000       0.000      0.010       0.000       0.000      *

  Specific indirect 19
    BWT
    PRGBP
    MEDUC
    SOCADV
    OTHF               0.000       0.000      0.010       0.000       0.000      *

  Specific indirect 20
    BWT
    PRGBP
    CIG0
    SOCADV
    OTHF               0.000       0.000      0.056       0.000       0.000

  Specific indirect 21
    BWT
    PRGBP
    WIC
    SOCADV
    OTHF               0.000       0.000      0.010       0.000       0.000      *

  Specific indirect 22
    BWT
    PRGBP
    FAGE
    SOCADV
    OTHF               0.000       0.000      0.010       0.000       0.000      *

  Specific indirect 23
    BWT
    PRGBP
    MAGE
    SOCADV
    OTHF               0.000       0.000      0.010       0.000       0.000      *

  Specific indirect 24
    BWT
    PRGBP
    MHT
    SOCADV
    OTHF               0.000       0.000      0.010       0.000       0.000      *

  Specific indirect 25
    BWT
    PRGBP
    BMI
    SOCADV
    OTHF               0.000       0.000      0.010       0.000       0.000      *

  Specific indirect 26
    BWT
    PRGDM
    PAYER
    SOCADV
    OTHF               0.000       0.000      0.154       0.000       0.000

  Specific indirect 27
    BWT
    PRGDM
    MEDUC
    SOCADV
    OTHF               0.000       0.000      0.448       0.000       0.000

  Specific indirect 28
    BWT
    PRGDM
    CIG0
    SOCADV
    OTHF               0.000       0.000      0.010       0.000       0.000      *

  Specific indirect 29
    BWT
    PRGDM
    WIC
    SOCADV
    OTHF               0.000       0.000      0.172       0.000       0.000

  Specific indirect 30
    BWT
    PRGDM
    FAGE
    SOCADV
    OTHF               0.000       0.000      0.010       0.000       0.000      *

  Specific indirect 31
    BWT
    PRGDM
    MAGE
    SOCADV
    OTHF               0.000       0.000      0.010       0.000       0.000      *

  Specific indirect 32
    BWT
    PRGDM
    MHT
    SOCADV
    OTHF               0.000       0.000      0.010       0.000       0.000      *

  Specific indirect 33
    BWT
    PRGDM
    BMI
    SOCADV
    OTHF               0.000       0.000      0.010       0.000       0.000      *

  Specific indirect 34
    BWT
    MAGE
    CIG0
    SOCADV
    OTHF               0.000       0.000      0.010       0.000       0.000      *

  Specific indirect 35
    BWT
    BMI
    MEDUC
    SOCADV
    OTHF               0.000       0.000      0.010       0.000       0.000      *

  Specific indirect 36
    BWT
    BMI
    CIG0
    SOCADV
    OTHF               0.000       0.000      0.010       0.000       0.000      *

  Specific indirect 37
    BWT
    BMI
    MAGE
    SOCADV
    OTHF               0.000       0.000      0.010       0.000       0.000      *

  Specific indirect 38
    BWT
    PRECAREM
    PAYER
    SOCADV
    OTHF               0.000       0.000      0.111       0.000       0.000

  Specific indirect 39
    BWT
    PRECAREM
    MEDUC
    SOCADV
    OTHF               0.000       0.000      0.111       0.000       0.000

  Specific indirect 40
    BWT
    PRECAREM
    CIG0
    SOCADV
    OTHF               0.000       0.000      0.111       0.000       0.000

  Specific indirect 41
    BWT
    PRECAREM
    WIC
    SOCADV
    OTHF               0.000       0.000      0.111       0.000       0.000

  Specific indirect 42
    BWT
    PRECAREM
    MAGE
    SOCADV
    OTHF               0.000       0.000      0.111       0.000       0.000

  Specific indirect 43
    BWT
    PRECAREM
    BMI
    SOCADV
    OTHF               0.000       0.000      0.111       0.000       0.000

  Specific indirect 44
    BWT
    PAYER
    FEDUC
    FAGE
    SOCADV
    OTHF               0.000       0.000      0.468       0.000       0.000

  Specific indirect 45
    BWT
    WIC
    MEDUC
    CIG0
    SOCADV
    OTHF               0.000       0.000      0.011       0.000       0.000

  Specific indirect 46
    BWT
    WIC
    MAGE
    CIG0
    SOCADV
    OTHF               0.000       0.000      0.011       0.000       0.000

  Specific indirect 47
    BWT
    PRGBP
    PAYER
    FEDUC
    SOCADV
    OTHF               0.000       0.000      0.010       0.000       0.000      *

  Specific indirect 48
    BWT
    PRGBP
    PAYER
    FAGE
    SOCADV
    OTHF               0.000       0.000      0.214       0.000       0.000

  Specific indirect 49
    BWT
    PRGBP
    MEDUC
    CIG0
    SOCADV
    OTHF               0.000       0.000      0.010       0.000       0.000      *

  Specific indirect 50
    BWT
    PRGBP
    WIC
    MEDUC
    SOCADV
    OTHF               0.000       0.000      0.010       0.000       0.000

  Specific indirect 51
    BWT
    PRGBP
    WIC
    MAGE
    SOCADV
    OTHF               0.000       0.000      0.010       0.000       0.000      *

  Specific indirect 52
    BWT
    PRGBP
    MAGE
    CIG0
    SOCADV
    OTHF               0.000       0.000      0.010       0.000       0.000      *

  Specific indirect 53
    BWT
    PRGBP
    BMI
    MEDUC
    SOCADV
    OTHF               0.000       0.000      0.010       0.000       0.000      *

  Specific indirect 54
    BWT
    PRGBP
    BMI
    CIG0
    SOCADV
    OTHF               0.000       0.000      0.010       0.000       0.000      *

  Specific indirect 55
    BWT
    PRGBP
    BMI
    MAGE
    SOCADV
    OTHF               0.000       0.000      0.010       0.000       0.000      *

  Specific indirect 56
    BWT
    PRGDM
    PAYER
    FEDUC
    SOCADV
    OTHF               0.000       0.000      0.154       0.000       0.000

  Specific indirect 57
    BWT
    PRGDM
    PAYER
    FAGE
    SOCADV
    OTHF               0.000       0.000      0.307       0.000       0.000

  Specific indirect 58
    BWT
    PRGDM
    MEDUC
    CIG0
    SOCADV
    OTHF               0.000       0.000      0.448       0.000       0.000

  Specific indirect 59
    BWT
    PRGDM
    WIC
    MEDUC
    SOCADV
    OTHF               0.000       0.000      0.172       0.000       0.000

  Specific indirect 60
    BWT
    PRGDM
    WIC
    MAGE
    SOCADV
    OTHF               0.000       0.000      0.172       0.000       0.000

  Specific indirect 61
    BWT
    PRGDM
    MAGE
    CIG0
    SOCADV
    OTHF               0.000       0.000      0.010       0.000       0.000      *

  Specific indirect 62
    BWT
    PRGDM
    BMI
    MEDUC
    SOCADV
    OTHF               0.000       0.000      0.010       0.000       0.000      *

  Specific indirect 63
    BWT
    PRGDM
    BMI
    CIG0
    SOCADV
    OTHF               0.000       0.000      0.010       0.000       0.000      *

  Specific indirect 64
    BWT
    PRGDM
    BMI
    MAGE
    SOCADV
    OTHF               0.000       0.000      0.010       0.000       0.000      *

  Specific indirect 65
    BWT
    BMI
    MEDUC
    CIG0
    SOCADV
    OTHF               0.000       0.000      0.010       0.000       0.000      *

  Specific indirect 66
    BWT
    BMI
    MAGE
    CIG0
    SOCADV
    OTHF               0.000       0.000      0.010       0.000       0.000      *

  Specific indirect 67
    BWT
    PRECAREM
    PAYER
    FEDUC
    SOCADV
    OTHF               0.000       0.000      0.111       0.000       0.000

  Specific indirect 68
    BWT
    PRECAREM
    PAYER
    FAGE
    SOCADV
    OTHF               0.000       0.000      0.271       0.000       0.000

  Specific indirect 69
    BWT
    PRECAREM
    MEDUC
    CIG0
    SOCADV
    OTHF               0.000       0.000      0.111       0.000       0.000

  Specific indirect 70
    BWT
    PRECAREM
    WIC
    MEDUC
    SOCADV
    OTHF               0.000       0.000      0.111       0.000       0.000

  Specific indirect 71
    BWT
    PRECAREM
    WIC
    MAGE
    SOCADV
    OTHF               0.000       0.000      0.111       0.000       0.000

  Specific indirect 72
    BWT
    PRECAREM
    MAGE
    CIG0
    SOCADV
    OTHF               0.000       0.000      0.111       0.000       0.000

  Specific indirect 73
    BWT
    PRECAREM
    BMI
    MEDUC
    SOCADV
    OTHF               0.000       0.000      0.111       0.000       0.000

  Specific indirect 74
    BWT
    PRECAREM
    BMI
    CIG0
    SOCADV
    OTHF               0.000       0.000      0.111       0.000       0.000

  Specific indirect 75
    BWT
    PRECAREM
    BMI
    MAGE
    SOCADV
    OTHF               0.000       0.000      0.111       0.000       0.000

  Specific indirect 76
    BWT
    PRGBP
    PAYER
    FEDUC
    FAGE
    SOCADV
    OTHF               0.000       0.000      0.021       0.000       0.000

  Specific indirect 77
    BWT
    PRGBP
    WIC
    MEDUC
    CIG0
    SOCADV
    OTHF               0.000       0.000      0.010       0.000       0.000

  Specific indirect 78
    BWT
    PRGBP
    WIC
    MAGE
    CIG0
    SOCADV
    OTHF               0.000       0.000      0.010       0.000       0.000      *

  Specific indirect 79
    BWT
    PRGBP
    BMI
    MEDUC
    CIG0
    SOCADV
    OTHF               0.000       0.000      0.010       0.000       0.000      *

  Specific indirect 80
    BWT
    PRGBP
    BMI
    MAGE
    CIG0
    SOCADV
    OTHF               0.000       0.000      0.010       0.000       0.000      *

  Specific indirect 81
    BWT
    PRGDM
    PAYER
    FEDUC
    FAGE
    SOCADV
    OTHF               0.000       0.000      0.161       0.000       0.000

  Specific indirect 82
    BWT
    PRGDM
    WIC
    MEDUC
    CIG0
    SOCADV
    OTHF               0.000       0.000      0.172       0.000       0.000

  Specific indirect 83
    BWT
    PRGDM
    WIC
    MAGE
    CIG0
    SOCADV
    OTHF               0.000       0.000      0.172       0.000       0.000

  Specific indirect 84
    BWT
    PRGDM
    BMI
    MEDUC
    CIG0
    SOCADV
    OTHF               0.000       0.000      0.010       0.000       0.000      *

  Specific indirect 85
    BWT
    PRGDM
    BMI
    MAGE
    CIG0
    SOCADV
    OTHF               0.000       0.000      0.010       0.000       0.000      *

  Specific indirect 86
    BWT
    PRECAREM
    PAYER
    FEDUC
    FAGE
    SOCADV
    OTHF               0.000       0.000      0.120       0.000       0.000

  Specific indirect 87
    BWT
    PRECAREM
    WIC
    MEDUC
    CIG0
    SOCADV
    OTHF               0.000       0.000      0.111       0.000       0.000

  Specific indirect 88
    BWT
    PRECAREM
    WIC
    MAGE
    CIG0
    SOCADV
    OTHF               0.000       0.000      0.111       0.000       0.000

  Specific indirect 89
    BWT
    PRECAREM
    BMI
    MEDUC
    CIG0
    SOCADV
    OTHF               0.000       0.000      0.111       0.000       0.000

  Specific indirect 90
    BWT
    PRECAREM
    BMI
    MAGE
    CIG0
    SOCADV
    OTHF               0.000       0.000      0.111       0.000       0.000


Effects from CIG0 to BWT via SOCADV

    Sum of indirect    0.000       0.000      0.000       0.000       0.000


Effects from MEDUC to BWT via SOCADV

    Sum of indirect    0.000       0.000      0.000       0.000       0.000


Effects from FEDUC to BWT via SOCADV

    Sum of indirect    0.000       0.000      0.000       0.000       0.000


Effects from FAGE to BWT via SOCADV

    Sum of indirect    0.000       0.000      0.000       0.000       0.000


Effects from MHT to BWT via SOCADV

    Sum of indirect    0.000       0.000      0.000       0.000       0.000


Effects from BMI to BWT via SOCADV

    Sum of indirect    0.000       0.000      0.000       0.000       0.000


Effects from AFRAMM to OBGEST via SOCADV

    Sum of indirect   -0.016       0.001      0.000      -0.017      -0.014      *

  Specific indirect 1
    OBGEST
    SOCADV
    AFRAMM            -0.023       0.003      0.000      -0.028      -0.017      *

  Specific indirect 2
    OBGEST
    PAYER
    SOCADV
    AFRAMM             0.004       0.001      0.000       0.002       0.005      *

  Specific indirect 3
    OBGEST
    MEDUC
    SOCADV
    AFRAMM             0.004       0.001      0.000       0.002       0.006      *

  Specific indirect 4
    OBGEST
    CIG0
    SOCADV
    AFRAMM             0.000       0.000      0.315      -0.001       0.001

  Specific indirect 5
    OBGEST
    WIC
    SOCADV
    AFRAMM             0.002       0.001      0.003       0.001       0.004      *

  Specific indirect 6
    OBGEST
    PRGBP
    SOCADV
    AFRAMM            -0.014       0.001      0.000      -0.017      -0.011      *

  Specific indirect 7
    OBGEST
    PRGDM
    SOCADV
    AFRAMM            -0.001       0.001      0.023      -0.003       0.000      *

  Specific indirect 8
    OBGEST
    FAGE
    SOCADV
    AFRAMM             0.000       0.000      0.354       0.000       0.001

  Specific indirect 9
    OBGEST
    MAGE
    SOCADV
    AFRAMM            -0.001       0.001      0.074      -0.002       0.000

  Specific indirect 10
    OBGEST
    MHT
    SOCADV
    AFRAMM            -0.002       0.000      0.000      -0.002      -0.001      *

  Specific indirect 11
    OBGEST
    BMI
    SOCADV
    AFRAMM             0.011       0.001      0.000       0.010       0.012      *

  Specific indirect 12
    OBGEST
    PRECAREM
    SOCADV
    AFRAMM             0.000       0.000      0.020       0.000       0.000      *

  Specific indirect 13
    OBGEST
    PAYER
    FEDUC
    SOCADV
    AFRAMM             0.000       0.000      0.000       0.000       0.000      *

  Specific indirect 14
    OBGEST
    PAYER
    FAGE
    SOCADV
    AFRAMM             0.000       0.000      0.208       0.000       0.000

  Specific indirect 15
    OBGEST
    MEDUC
    CIG0
    SOCADV
    AFRAMM             0.000       0.000      0.000       0.000       0.000      *

  Specific indirect 16
    OBGEST
    WIC
    MEDUC
    SOCADV
    AFRAMM             0.000       0.000      0.003       0.000       0.000      *

  Specific indirect 17
    OBGEST
    WIC
    MAGE
    SOCADV
    AFRAMM             0.000       0.000      0.003       0.000       0.000      *

  Specific indirect 18
    OBGEST
    PRGBP
    PAYER
    SOCADV
    AFRAMM             0.003       0.000      0.000       0.002       0.004      *

  Specific indirect 19
    OBGEST
    PRGBP
    MEDUC
    SOCADV
    AFRAMM             0.003       0.001      0.000       0.002       0.004      *

  Specific indirect 20
    OBGEST
    PRGBP
    CIG0
    SOCADV
    AFRAMM             0.000       0.000      0.048      -0.001       0.000

  Specific indirect 21
    OBGEST
    PRGBP
    WIC
    SOCADV
    AFRAMM             0.002       0.000      0.000       0.001       0.003      *

  Specific indirect 22
    OBGEST
    PRGBP
    FAGE
    SOCADV
    AFRAMM            -0.001       0.000      0.000      -0.001      -0.001      *

  Specific indirect 23
    OBGEST
    PRGBP
    MAGE
    SOCADV
    AFRAMM             0.003       0.000      0.000       0.002       0.003      *

  Specific indirect 24
    OBGEST
    PRGBP
    MHT
    SOCADV
    AFRAMM             0.000       0.000      0.000       0.000       0.000      *

  Specific indirect 25
    OBGEST
    PRGBP
    BMI
    SOCADV
    AFRAMM            -0.008       0.000      0.000      -0.009      -0.007      *

  Specific indirect 26
    OBGEST
    PRGDM
    PAYER
    SOCADV
    AFRAMM             0.000       0.000      0.146       0.000       0.001

  Specific indirect 27
    OBGEST
    PRGDM
    MEDUC
    SOCADV
    AFRAMM             0.000       0.000      0.446      -0.001       0.001

  Specific indirect 28
    OBGEST
    PRGDM
    CIG0
    SOCADV
    AFRAMM            -0.001       0.000      0.000      -0.001      -0.001      *

  Specific indirect 29
    OBGEST
    PRGDM
    WIC
    SOCADV
    AFRAMM             0.000       0.000      0.166      -0.001       0.000

  Specific indirect 30
    OBGEST
    PRGDM
    FAGE
    SOCADV
    AFRAMM             0.000       0.000      0.000       0.000       0.000      *

  Specific indirect 31
    OBGEST
    PRGDM
    MAGE
    SOCADV
    AFRAMM             0.005       0.000      0.000       0.004       0.005      *

  Specific indirect 32
    OBGEST
    PRGDM
    MHT
    SOCADV
    AFRAMM             0.000       0.000      0.000      -0.001       0.000      *

  Specific indirect 33
    OBGEST
    PRGDM
    BMI
    SOCADV
    AFRAMM            -0.004       0.000      0.000      -0.004      -0.003      *

  Specific indirect 34
    OBGEST
    MAGE
    CIG0
    SOCADV
    AFRAMM             0.000       0.000      0.074       0.000       0.000

  Specific indirect 35
    OBGEST
    BMI
    MEDUC
    SOCADV
    AFRAMM            -0.004       0.000      0.000      -0.004      -0.003      *

  Specific indirect 36
    OBGEST
    BMI
    CIG0
    SOCADV
    AFRAMM             0.000       0.000      0.000       0.000       0.000      *

  Specific indirect 37
    OBGEST
    BMI
    MAGE
    SOCADV
    AFRAMM            -0.003       0.000      0.000      -0.004      -0.003      *

  Specific indirect 38
    OBGEST
    PRECAREM
    PAYER
    SOCADV
    AFRAMM             0.001       0.000      0.000       0.001       0.001      *

  Specific indirect 39
    OBGEST
    PRECAREM
    MEDUC
    SOCADV
    AFRAMM             0.001       0.000      0.000       0.000       0.001      *

  Specific indirect 40
    OBGEST
    PRECAREM
    CIG0
    SOCADV
    AFRAMM             0.000       0.000      0.000       0.000       0.000      *

  Specific indirect 41
    OBGEST
    PRECAREM
    WIC
    SOCADV
    AFRAMM            -0.001       0.000      0.000      -0.001       0.000      *

  Specific indirect 42
    OBGEST
    PRECAREM
    MAGE
    SOCADV
    AFRAMM             0.000       0.000      0.000       0.000       0.000      *

  Specific indirect 43
    OBGEST
    PRECAREM
    BMI
    SOCADV
    AFRAMM             0.000       0.000      0.000       0.000       0.000      *

  Specific indirect 44
    OBGEST
    PAYER
    FEDUC
    FAGE
    SOCADV
    AFRAMM             0.000       0.000      0.012       0.000       0.000      *

  Specific indirect 45
    OBGEST
    WIC
    MEDUC
    CIG0
    SOCADV
    AFRAMM             0.000       0.000      0.003       0.000       0.000      *

  Specific indirect 46
    OBGEST
    WIC
    MAGE
    CIG0
    SOCADV
    AFRAMM             0.000       0.000      0.003       0.000       0.000      *

  Specific indirect 47
    OBGEST
    PRGBP
    PAYER
    FEDUC
    SOCADV
    AFRAMM             0.000       0.000      0.000       0.000       0.000      *

  Specific indirect 48
    OBGEST
    PRGBP
    PAYER
    FAGE
    SOCADV
    AFRAMM             0.000       0.000      0.208       0.000       0.000

  Specific indirect 49
    OBGEST
    PRGBP
    MEDUC
    CIG0
    SOCADV
    AFRAMM             0.000       0.000      0.000       0.000       0.000      *

  Specific indirect 50
    OBGEST
    PRGBP
    WIC
    MEDUC
    SOCADV
    AFRAMM             0.000       0.000      0.000       0.000       0.000      *

  Specific indirect 51
    OBGEST
    PRGBP
    WIC
    MAGE
    SOCADV
    AFRAMM             0.000       0.000      0.000       0.000       0.000      *

  Specific indirect 52
    OBGEST
    PRGBP
    MAGE
    CIG0
    SOCADV
    AFRAMM             0.000       0.000      0.000       0.000       0.000      *

  Specific indirect 53
    OBGEST
    PRGBP
    BMI
    MEDUC
    SOCADV
    AFRAMM             0.003       0.000      0.000       0.002       0.003      *

  Specific indirect 54
    OBGEST
    PRGBP
    BMI
    CIG0
    SOCADV
    AFRAMM             0.000       0.000      0.000       0.000       0.000      *

  Specific indirect 55
    OBGEST
    PRGBP
    BMI
    MAGE
    SOCADV
    AFRAMM             0.002       0.000      0.000       0.002       0.003      *

  Specific indirect 56
    OBGEST
    PRGDM
    PAYER
    FEDUC
    SOCADV
    AFRAMM             0.000       0.000      0.146       0.000       0.000

  Specific indirect 57
    OBGEST
    PRGDM
    PAYER
    FAGE
    SOCADV
    AFRAMM             0.000       0.000      0.302       0.000       0.000

  Specific indirect 58
    OBGEST
    PRGDM
    MEDUC
    CIG0
    SOCADV
    AFRAMM             0.000       0.000      0.446       0.000       0.000

  Specific indirect 59
    OBGEST
    PRGDM
    WIC
    MEDUC
    SOCADV
    AFRAMM             0.000       0.000      0.166       0.000       0.000

  Specific indirect 60
    OBGEST
    PRGDM
    WIC
    MAGE
    SOCADV
    AFRAMM             0.000       0.000      0.166       0.000       0.000

  Specific indirect 61
    OBGEST
    PRGDM
    MAGE
    CIG0
    SOCADV
    AFRAMM             0.000       0.000      0.000       0.000       0.000      *

  Specific indirect 62
    OBGEST
    PRGDM
    BMI
    MEDUC
    SOCADV
    AFRAMM             0.001       0.000      0.000       0.001       0.001      *

  Specific indirect 63
    OBGEST
    PRGDM
    BMI
    CIG0
    SOCADV
    AFRAMM             0.000       0.000      0.000       0.000       0.000      *

  Specific indirect 64
    OBGEST
    PRGDM
    BMI
    MAGE
    SOCADV
    AFRAMM             0.001       0.000      0.000       0.001       0.001      *

  Specific indirect 65
    OBGEST
    BMI
    MEDUC
    CIG0
    SOCADV
    AFRAMM             0.000       0.000      0.000       0.000       0.000      *

  Specific indirect 66
    OBGEST
    BMI
    MAGE
    CIG0
    SOCADV
    AFRAMM             0.000       0.000      0.000       0.000       0.000      *

  Specific indirect 67
    OBGEST
    PRECAREM
    PAYER
    FEDUC
    SOCADV
    AFRAMM             0.000       0.000      0.000       0.000       0.000      *

  Specific indirect 68
    OBGEST
    PRECAREM
    PAYER
    FAGE
    SOCADV
    AFRAMM             0.000       0.000      0.208       0.000       0.000

  Specific indirect 69
    OBGEST
    PRECAREM
    MEDUC
    CIG0
    SOCADV
    AFRAMM             0.000       0.000      0.000       0.000       0.000      *

  Specific indirect 70
    OBGEST
    PRECAREM
    WIC
    MEDUC
    SOCADV
    AFRAMM             0.000       0.000      0.000       0.000       0.000      *

  Specific indirect 71
    OBGEST
    PRECAREM
    WIC
    MAGE
    SOCADV
    AFRAMM             0.000       0.000      0.000       0.000       0.000      *

  Specific indirect 72
    OBGEST
    PRECAREM
    MAGE
    CIG0
    SOCADV
    AFRAMM             0.000       0.000      0.000       0.000       0.000      *

  Specific indirect 73
    OBGEST
    PRECAREM
    BMI
    MEDUC
    SOCADV
    AFRAMM             0.000       0.000      0.000       0.000       0.000      *

  Specific indirect 74
    OBGEST
    PRECAREM
    BMI
    CIG0
    SOCADV
    AFRAMM             0.000       0.000      0.000       0.000       0.000      *

  Specific indirect 75
    OBGEST
    PRECAREM
    BMI
    MAGE
    SOCADV
    AFRAMM             0.000       0.000      0.000       0.000       0.000      *

  Specific indirect 76
    OBGEST
    PRGBP
    PAYER
    FEDUC
    FAGE
    SOCADV
    AFRAMM             0.000       0.000      0.012       0.000       0.000      *

  Specific indirect 77
    OBGEST
    PRGBP
    WIC
    MEDUC
    CIG0
    SOCADV
    AFRAMM             0.000       0.000      0.000       0.000       0.000      *

  Specific indirect 78
    OBGEST
    PRGBP
    WIC
    MAGE
    CIG0
    SOCADV
    AFRAMM             0.000       0.000      0.000       0.000       0.000      *

  Specific indirect 79
    OBGEST
    PRGBP
    BMI
    MEDUC
    CIG0
    SOCADV
    AFRAMM             0.000       0.000      0.000       0.000       0.000      *

  Specific indirect 80
    OBGEST
    PRGBP
    BMI
    MAGE
    CIG0
    SOCADV
    AFRAMM             0.000       0.000      0.000       0.000       0.000      *

  Specific indirect 81
    OBGEST
    PRGDM
    PAYER
    FEDUC
    FAGE
    SOCADV
    AFRAMM             0.000       0.000      0.155       0.000       0.000

  Specific indirect 82
    OBGEST
    PRGDM
    WIC
    MEDUC
    CIG0
    SOCADV
    AFRAMM             0.000       0.000      0.166       0.000       0.000

  Specific indirect 83
    OBGEST
    PRGDM
    WIC
    MAGE
    CIG0
    SOCADV
    AFRAMM             0.000       0.000      0.166       0.000       0.000

  Specific indirect 84
    OBGEST
    PRGDM
    BMI
    MEDUC
    CIG0
    SOCADV
    AFRAMM             0.000       0.000      0.000       0.000       0.000      *

  Specific indirect 85
    OBGEST
    PRGDM
    BMI
    MAGE
    CIG0
    SOCADV
    AFRAMM             0.000       0.000      0.000       0.000       0.000      *

  Specific indirect 86
    OBGEST
    PRECAREM
    PAYER
    FEDUC
    FAGE
    SOCADV
    AFRAMM             0.000       0.000      0.012       0.000       0.000      *

  Specific indirect 87
    OBGEST
    PRECAREM
    WIC
    MEDUC
    CIG0
    SOCADV
    AFRAMM             0.000       0.000      0.000       0.000       0.000      *

  Specific indirect 88
    OBGEST
    PRECAREM
    WIC
    MAGE
    CIG0
    SOCADV
    AFRAMM             0.000       0.000      0.000       0.000       0.000      *

  Specific indirect 89
    OBGEST
    PRECAREM
    BMI
    MEDUC
    CIG0
    SOCADV
    AFRAMM             0.000       0.000      0.000       0.000       0.000      *

  Specific indirect 90
    OBGEST
    PRECAREM
    BMI
    MAGE
    CIG0
    SOCADV
    AFRAMM             0.000       0.000      0.000       0.000       0.000      *


Effects from MHISP to OBGEST via SOCADV

    Sum of indirect   -0.028       0.001      0.000      -0.030      -0.026      *

  Specific indirect 1
    OBGEST
    SOCADV
    MHISP             -0.040       0.005      0.000      -0.050      -0.030      *

  Specific indirect 2
    OBGEST
    PAYER
    SOCADV
    MHISP              0.006       0.002      0.000       0.003       0.010      *

  Specific indirect 3
    OBGEST
    MEDUC
    SOCADV
    MHISP              0.007       0.002      0.000       0.004       0.011      *

  Specific indirect 4
    OBGEST
    CIG0
    SOCADV
    MHISP              0.000       0.001      0.315      -0.002       0.001

  Specific indirect 5
    OBGEST
    WIC
    SOCADV
    MHISP              0.004       0.001      0.003       0.001       0.007      *

  Specific indirect 6
    OBGEST
    PRGBP
    SOCADV
    MHISP             -0.024       0.002      0.000      -0.029      -0.019      *

  Specific indirect 7
    OBGEST
    PRGDM
    SOCADV
    MHISP             -0.003       0.001      0.023      -0.005       0.000      *

  Specific indirect 8
    OBGEST
    FAGE
    SOCADV
    MHISP              0.000       0.001      0.354      -0.001       0.001

  Specific indirect 9
    OBGEST
    MAGE
    SOCADV
    MHISP             -0.001       0.001      0.074      -0.003       0.000

  Specific indirect 10
    OBGEST
    MHT
    SOCADV
    MHISP             -0.003       0.000      0.000      -0.003      -0.003      *

  Specific indirect 11
    OBGEST
    BMI
    SOCADV
    MHISP              0.019       0.001      0.000       0.018       0.021      *

  Specific indirect 12
    OBGEST
    PRECAREM
    SOCADV
    MHISP              0.000       0.000      0.020       0.000       0.001      *

  Specific indirect 13
    OBGEST
    PAYER
    FEDUC
    SOCADV
    MHISP              0.000       0.000      0.000      -0.001       0.000      *

  Specific indirect 14
    OBGEST
    PAYER
    FAGE
    SOCADV
    MHISP              0.000       0.000      0.208       0.000       0.000

  Specific indirect 15
    OBGEST
    MEDUC
    CIG0
    SOCADV
    MHISP              0.000       0.000      0.000       0.000       0.000      *

  Specific indirect 16
    OBGEST
    WIC
    MEDUC
    SOCADV
    MHISP              0.000       0.000      0.003       0.000       0.000      *

  Specific indirect 17
    OBGEST
    WIC
    MAGE
    SOCADV
    MHISP              0.000       0.000      0.003       0.000       0.000      *

  Specific indirect 18
    OBGEST
    PRGBP
    PAYER
    SOCADV
    MHISP              0.005       0.001      0.000       0.004       0.007      *

  Specific indirect 19
    OBGEST
    PRGBP
    MEDUC
    SOCADV
    MHISP              0.005       0.001      0.000       0.003       0.007      *

  Specific indirect 20
    OBGEST
    PRGBP
    CIG0
    SOCADV
    MHISP             -0.001       0.000      0.048      -0.001       0.000

  Specific indirect 21
    OBGEST
    PRGBP
    WIC
    SOCADV
    MHISP              0.004       0.001      0.000       0.003       0.006      *

  Specific indirect 22
    OBGEST
    PRGBP
    FAGE
    SOCADV
    MHISP             -0.002       0.000      0.000      -0.002      -0.001      *

  Specific indirect 23
    OBGEST
    PRGBP
    MAGE
    SOCADV
    MHISP              0.005       0.000      0.000       0.004       0.006      *

  Specific indirect 24
    OBGEST
    PRGBP
    MHT
    SOCADV
    MHISP              0.000       0.000      0.000       0.000       0.001      *

  Specific indirect 25
    OBGEST
    PRGBP
    BMI
    SOCADV
    MHISP             -0.014       0.000      0.000      -0.015      -0.013      *

  Specific indirect 26
    OBGEST
    PRGDM
    PAYER
    SOCADV
    MHISP              0.000       0.000      0.146       0.000       0.001

  Specific indirect 27
    OBGEST
    PRGDM
    MEDUC
    SOCADV
    MHISP              0.000       0.000      0.446      -0.001       0.001

  Specific indirect 28
    OBGEST
    PRGDM
    CIG0
    SOCADV
    MHISP             -0.002       0.000      0.000      -0.002      -0.001      *

  Specific indirect 29
    OBGEST
    PRGDM
    WIC
    SOCADV
    MHISP              0.000       0.000      0.166      -0.001       0.000

  Specific indirect 30
    OBGEST
    PRGDM
    FAGE
    SOCADV
    MHISP              0.001       0.000      0.000       0.000       0.001      *

  Specific indirect 31
    OBGEST
    PRGDM
    MAGE
    SOCADV
    MHISP              0.008       0.000      0.000       0.007       0.009      *

  Specific indirect 32
    OBGEST
    PRGDM
    MHT
    SOCADV
    MHISP             -0.001       0.000      0.000      -0.001      -0.001      *

  Specific indirect 33
    OBGEST
    PRGDM
    BMI
    SOCADV
    MHISP             -0.007       0.000      0.000      -0.007      -0.006      *

  Specific indirect 34
    OBGEST
    MAGE
    CIG0
    SOCADV
    MHISP              0.000       0.000      0.074       0.000       0.000

  Specific indirect 35
    OBGEST
    BMI
    MEDUC
    SOCADV
    MHISP             -0.006       0.000      0.000      -0.007      -0.006      *

  Specific indirect 36
    OBGEST
    BMI
    CIG0
    SOCADV
    MHISP              0.000       0.000      0.000       0.000       0.000      *

  Specific indirect 37
    OBGEST
    BMI
    MAGE
    SOCADV
    MHISP             -0.006       0.000      0.000      -0.006      -0.005      *

  Specific indirect 38
    OBGEST
    PRECAREM
    PAYER
    SOCADV
    MHISP              0.002       0.000      0.000       0.002       0.002      *

  Specific indirect 39
    OBGEST
    PRECAREM
    MEDUC
    SOCADV
    MHISP              0.001       0.000      0.000       0.001       0.001      *

  Specific indirect 40
    OBGEST
    PRECAREM
    CIG0
    SOCADV
    MHISP              0.000       0.000      0.000       0.000       0.000      *

  Specific indirect 41
    OBGEST
    PRECAREM
    WIC
    SOCADV
    MHISP             -0.001       0.000      0.000      -0.001      -0.001      *

  Specific indirect 42
    OBGEST
    PRECAREM
    MAGE
    SOCADV
    MHISP              0.001       0.000      0.000       0.000       0.001      *

  Specific indirect 43
    OBGEST
    PRECAREM
    BMI
    SOCADV
    MHISP              0.000       0.000      0.000       0.000       0.000      *

  Specific indirect 44
    OBGEST
    PAYER
    FEDUC
    FAGE
    SOCADV
    MHISP              0.000       0.000      0.012       0.000       0.000      *

  Specific indirect 45
    OBGEST
    WIC
    MEDUC
    CIG0
    SOCADV
    MHISP              0.000       0.000      0.003       0.000       0.000      *

  Specific indirect 46
    OBGEST
    WIC
    MAGE
    CIG0
    SOCADV
    MHISP              0.000       0.000      0.003       0.000       0.000      *

  Specific indirect 47
    OBGEST
    PRGBP
    PAYER
    FEDUC
    SOCADV
    MHISP              0.000       0.000      0.000       0.000       0.000      *

  Specific indirect 48
    OBGEST
    PRGBP
    PAYER
    FAGE
    SOCADV
    MHISP              0.000       0.000      0.208       0.000       0.000

  Specific indirect 49
    OBGEST
    PRGBP
    MEDUC
    CIG0
    SOCADV
    MHISP              0.000       0.000      0.000       0.000       0.000      *

  Specific indirect 50
    OBGEST
    PRGBP
    WIC
    MEDUC
    SOCADV
    MHISP              0.000       0.000      0.000       0.000       0.000      *

  Specific indirect 51
    OBGEST
    PRGBP
    WIC
    MAGE
    SOCADV
    MHISP              0.000       0.000      0.000       0.000       0.000      *

  Specific indirect 52
    OBGEST
    PRGBP
    MAGE
    CIG0
    SOCADV
    MHISP              0.000       0.000      0.000       0.000       0.000      *

  Specific indirect 53
    OBGEST
    PRGBP
    BMI
    MEDUC
    SOCADV
    MHISP              0.005       0.000      0.000       0.004       0.005      *

  Specific indirect 54
    OBGEST
    PRGBP
    BMI
    CIG0
    SOCADV
    MHISP              0.000       0.000      0.000       0.000       0.000      *

  Specific indirect 55
    OBGEST
    PRGBP
    BMI
    MAGE
    SOCADV
    MHISP              0.004       0.000      0.000       0.004       0.004      *

  Specific indirect 56
    OBGEST
    PRGDM
    PAYER
    FEDUC
    SOCADV
    MHISP              0.000       0.000      0.146       0.000       0.000

  Specific indirect 57
    OBGEST
    PRGDM
    PAYER
    FAGE
    SOCADV
    MHISP              0.000       0.000      0.302       0.000       0.000

  Specific indirect 58
    OBGEST
    PRGDM
    MEDUC
    CIG0
    SOCADV
    MHISP              0.000       0.000      0.446       0.000       0.000

  Specific indirect 59
    OBGEST
    PRGDM
    WIC
    MEDUC
    SOCADV
    MHISP              0.000       0.000      0.166       0.000       0.000

  Specific indirect 60
    OBGEST
    PRGDM
    WIC
    MAGE
    SOCADV
    MHISP              0.000       0.000      0.166       0.000       0.000

  Specific indirect 61
    OBGEST
    PRGDM
    MAGE
    CIG0
    SOCADV
    MHISP              0.000       0.000      0.000       0.000       0.000      *

  Specific indirect 62
    OBGEST
    PRGDM
    BMI
    MEDUC
    SOCADV
    MHISP              0.002       0.000      0.000       0.002       0.002      *

  Specific indirect 63
    OBGEST
    PRGDM
    BMI
    CIG0
    SOCADV
    MHISP              0.000       0.000      0.000       0.000       0.000      *

  Specific indirect 64
    OBGEST
    PRGDM
    BMI
    MAGE
    SOCADV
    MHISP              0.002       0.000      0.000       0.002       0.002      *

  Specific indirect 65
    OBGEST
    BMI
    MEDUC
    CIG0
    SOCADV
    MHISP              0.000       0.000      0.000       0.000       0.000      *

  Specific indirect 66
    OBGEST
    BMI
    MAGE
    CIG0
    SOCADV
    MHISP              0.000       0.000      0.000       0.000       0.000      *

  Specific indirect 67
    OBGEST
    PRECAREM
    PAYER
    FEDUC
    SOCADV
    MHISP              0.000       0.000      0.000       0.000       0.000      *

  Specific indirect 68
    OBGEST
    PRECAREM
    PAYER
    FAGE
    SOCADV
    MHISP              0.000       0.000      0.208       0.000       0.000

  Specific indirect 69
    OBGEST
    PRECAREM
    MEDUC
    CIG0
    SOCADV
    MHISP              0.000       0.000      0.000       0.000       0.000      *

  Specific indirect 70
    OBGEST
    PRECAREM
    WIC
    MEDUC
    SOCADV
    MHISP              0.000       0.000      0.000       0.000       0.000      *

  Specific indirect 71
    OBGEST
    PRECAREM
    WIC
    MAGE
    SOCADV
    MHISP              0.000       0.000      0.000       0.000       0.000      *

  Specific indirect 72
    OBGEST
    PRECAREM
    MAGE
    CIG0
    SOCADV
    MHISP              0.000       0.000      0.000       0.000       0.000      *

  Specific indirect 73
    OBGEST
    PRECAREM
    BMI
    MEDUC
    SOCADV
    MHISP              0.000       0.000      0.000       0.000       0.000      *

  Specific indirect 74
    OBGEST
    PRECAREM
    BMI
    CIG0
    SOCADV
    MHISP              0.000       0.000      0.000       0.000       0.000      *

  Specific indirect 75
    OBGEST
    PRECAREM
    BMI
    MAGE
    SOCADV
    MHISP              0.000       0.000      0.000       0.000       0.000      *

  Specific indirect 76
    OBGEST
    PRGBP
    PAYER
    FEDUC
    FAGE
    SOCADV
    MHISP              0.000       0.000      0.012       0.000       0.000      *

  Specific indirect 77
    OBGEST
    PRGBP
    WIC
    MEDUC
    CIG0
    SOCADV
    MHISP              0.000       0.000      0.000       0.000       0.000      *

  Specific indirect 78
    OBGEST
    PRGBP
    WIC
    MAGE
    CIG0
    SOCADV
    MHISP              0.000       0.000      0.000       0.000       0.000      *

  Specific indirect 79
    OBGEST
    PRGBP
    BMI
    MEDUC
    CIG0
    SOCADV
    MHISP              0.000       0.000      0.000       0.000       0.000      *

  Specific indirect 80
    OBGEST
    PRGBP
    BMI
    MAGE
    CIG0
    SOCADV
    MHISP              0.000       0.000      0.000       0.000       0.000      *

  Specific indirect 81
    OBGEST
    PRGDM
    PAYER
    FEDUC
    FAGE
    SOCADV
    MHISP              0.000       0.000      0.155       0.000       0.000

  Specific indirect 82
    OBGEST
    PRGDM
    WIC
    MEDUC
    CIG0
    SOCADV
    MHISP              0.000       0.000      0.166       0.000       0.000

  Specific indirect 83
    OBGEST
    PRGDM
    WIC
    MAGE
    CIG0
    SOCADV
    MHISP              0.000       0.000      0.166       0.000       0.000

  Specific indirect 84
    OBGEST
    PRGDM
    BMI
    MEDUC
    CIG0
    SOCADV
    MHISP              0.000       0.000      0.000       0.000       0.000      *

  Specific indirect 85
    OBGEST
    PRGDM
    BMI
    MAGE
    CIG0
    SOCADV
    MHISP              0.000       0.000      0.000       0.000       0.000      *

  Specific indirect 86
    OBGEST
    PRECAREM
    PAYER
    FEDUC
    FAGE
    SOCADV
    MHISP              0.000       0.000      0.012       0.000       0.000      *

  Specific indirect 87
    OBGEST
    PRECAREM
    WIC
    MEDUC
    CIG0
    SOCADV
    MHISP              0.000       0.000      0.000       0.000       0.000      *

  Specific indirect 88
    OBGEST
    PRECAREM
    WIC
    MAGE
    CIG0
    SOCADV
    MHISP              0.000       0.000      0.000       0.000       0.000      *

  Specific indirect 89
    OBGEST
    PRECAREM
    BMI
    MEDUC
    CIG0
    SOCADV
    MHISP              0.000       0.000      0.000       0.000       0.000      *

  Specific indirect 90
    OBGEST
    PRECAREM
    BMI
    MAGE
    CIG0
    SOCADV
    MHISP              0.000       0.000      0.000       0.000       0.000      *


Effects from OTHM to OBGEST via SOCADV

    Sum of indirect    0.038       0.001      0.000       0.035       0.040      *

  Specific indirect 1
    OBGEST
    SOCADV
    OTHM               0.054       0.007      0.000       0.041       0.068      *

  Specific indirect 2
    OBGEST
    PAYER
    SOCADV
    OTHM              -0.009       0.002      0.000      -0.013      -0.004      *

  Specific indirect 3
    OBGEST
    MEDUC
    SOCADV
    OTHM              -0.010       0.003      0.000      -0.015      -0.005      *

  Specific indirect 4
    OBGEST
    CIG0
    SOCADV
    OTHM               0.001       0.001      0.315      -0.002       0.003

  Specific indirect 5
    OBGEST
    WIC
    SOCADV
    OTHM              -0.005       0.002      0.003      -0.009      -0.001      *

  Specific indirect 6
    OBGEST
    PRGBP
    SOCADV
    OTHM               0.033       0.003      0.000       0.026       0.040      *

  Specific indirect 7
    OBGEST
    PRGDM
    SOCADV
    OTHM               0.004       0.002      0.023       0.000       0.007

  Specific indirect 8
    OBGEST
    FAGE
    SOCADV
    OTHM               0.000       0.001      0.354      -0.002       0.001

  Specific indirect 9
    OBGEST
    MAGE
    SOCADV
    OTHM               0.002       0.001      0.074      -0.001       0.004

  Specific indirect 10
    OBGEST
    MHT
    SOCADV
    OTHM               0.004       0.000      0.000       0.003       0.004      *

  Specific indirect 11
    OBGEST
    BMI
    SOCADV
    OTHM              -0.026       0.001      0.000      -0.028      -0.024      *

  Specific indirect 12
    OBGEST
    PRECAREM
    SOCADV
    OTHM              -0.001       0.000      0.020      -0.001       0.000      *

  Specific indirect 13
    OBGEST
    PAYER
    FEDUC
    SOCADV
    OTHM               0.001       0.000      0.000       0.000       0.001      *

  Specific indirect 14
    OBGEST
    PAYER
    FAGE
    SOCADV
    OTHM               0.000       0.000      0.208       0.000       0.000

  Specific indirect 15
    OBGEST
    MEDUC
    CIG0
    SOCADV
    OTHM               0.000       0.000      0.000      -0.001       0.000      *

  Specific indirect 16
    OBGEST
    WIC
    MEDUC
    SOCADV
    OTHM               0.000       0.000      0.003       0.000       0.000      *

  Specific indirect 17
    OBGEST
    WIC
    MAGE
    SOCADV
    OTHM               0.000       0.000      0.003      -0.001       0.000      *

  Specific indirect 18
    OBGEST
    PRGBP
    PAYER
    SOCADV
    OTHM              -0.007       0.001      0.000      -0.009      -0.005      *

  Specific indirect 19
    OBGEST
    PRGBP
    MEDUC
    SOCADV
    OTHM              -0.007       0.001      0.000      -0.010      -0.005      *

  Specific indirect 20
    OBGEST
    PRGBP
    CIG0
    SOCADV
    OTHM               0.001       0.001      0.048       0.000       0.002

  Specific indirect 21
    OBGEST
    PRGBP
    WIC
    SOCADV
    OTHM              -0.006       0.001      0.000      -0.008      -0.004      *

  Specific indirect 22
    OBGEST
    PRGBP
    FAGE
    SOCADV
    OTHM               0.002       0.000      0.000       0.002       0.003      *

  Specific indirect 23
    OBGEST
    PRGBP
    MAGE
    SOCADV
    OTHM              -0.006       0.001      0.000      -0.008      -0.005      *

  Specific indirect 24
    OBGEST
    PRGBP
    MHT
    SOCADV
    OTHM              -0.001       0.000      0.000      -0.001      -0.001      *

  Specific indirect 25
    OBGEST
    PRGBP
    BMI
    SOCADV
    OTHM               0.020       0.001      0.000       0.018       0.021      *

  Specific indirect 26
    OBGEST
    PRGDM
    PAYER
    SOCADV
    OTHM              -0.001       0.001      0.146      -0.002       0.001

  Specific indirect 27
    OBGEST
    PRGDM
    MEDUC
    SOCADV
    OTHM               0.000       0.001      0.446      -0.001       0.001

  Specific indirect 28
    OBGEST
    PRGDM
    CIG0
    SOCADV
    OTHM               0.003       0.000      0.000       0.002       0.003      *

  Specific indirect 29
    OBGEST
    PRGDM
    WIC
    SOCADV
    OTHM               0.000       0.001      0.166      -0.001       0.001

  Specific indirect 30
    OBGEST
    PRGDM
    FAGE
    SOCADV
    OTHM              -0.001       0.000      0.000      -0.001       0.000      *

  Specific indirect 31
    OBGEST
    PRGDM
    MAGE
    SOCADV
    OTHM              -0.011       0.000      0.000      -0.012      -0.010      *

  Specific indirect 32
    OBGEST
    PRGDM
    MHT
    SOCADV
    OTHM               0.001       0.000      0.000       0.001       0.001      *

  Specific indirect 33
    OBGEST
    PRGDM
    BMI
    SOCADV
    OTHM               0.009       0.000      0.000       0.009       0.010      *

  Specific indirect 34
    OBGEST
    MAGE
    CIG0
    SOCADV
    OTHM               0.000       0.000      0.074       0.000       0.000

  Specific indirect 35
    OBGEST
    BMI
    MEDUC
    SOCADV
    OTHM               0.009       0.000      0.000       0.008       0.010      *

  Specific indirect 36
    OBGEST
    BMI
    CIG0
    SOCADV
    OTHM               0.000       0.000      0.000       0.000       0.001      *

  Specific indirect 37
    OBGEST
    BMI
    MAGE
    SOCADV
    OTHM               0.008       0.000      0.000       0.007       0.008      *

  Specific indirect 38
    OBGEST
    PRECAREM
    PAYER
    SOCADV
    OTHM              -0.003       0.000      0.000      -0.003      -0.003      *

  Specific indirect 39
    OBGEST
    PRECAREM
    MEDUC
    SOCADV
    OTHM              -0.001       0.000      0.000      -0.002      -0.001      *

  Specific indirect 40
    OBGEST
    PRECAREM
    CIG0
    SOCADV
    OTHM               0.000       0.000      0.000       0.000       0.000      *

  Specific indirect 41
    OBGEST
    PRECAREM
    WIC
    SOCADV
    OTHM               0.001       0.000      0.000       0.001       0.002      *

  Specific indirect 42
    OBGEST
    PRECAREM
    MAGE
    SOCADV
    OTHM              -0.001       0.000      0.000      -0.001      -0.001      *

  Specific indirect 43
    OBGEST
    PRECAREM
    BMI
    SOCADV
    OTHM               0.000       0.000      0.000       0.000       0.000      *

  Specific indirect 44
    OBGEST
    PAYER
    FEDUC
    FAGE
    SOCADV
    OTHM               0.000       0.000      0.012       0.000       0.000      *

  Specific indirect 45
    OBGEST
    WIC
    MEDUC
    CIG0
    SOCADV
    OTHM               0.000       0.000      0.003       0.000       0.000      *

  Specific indirect 46
    OBGEST
    WIC
    MAGE
    CIG0
    SOCADV
    OTHM               0.000       0.000      0.003       0.000       0.000      *

  Specific indirect 47
    OBGEST
    PRGBP
    PAYER
    FEDUC
    SOCADV
    OTHM               0.000       0.000      0.000       0.000       0.001      *

  Specific indirect 48
    OBGEST
    PRGBP
    PAYER
    FAGE
    SOCADV
    OTHM               0.000       0.000      0.208       0.000       0.000

  Specific indirect 49
    OBGEST
    PRGBP
    MEDUC
    CIG0
    SOCADV
    OTHM               0.000       0.000      0.000       0.000       0.000      *

  Specific indirect 50
    OBGEST
    PRGBP
    WIC
    MEDUC
    SOCADV
    OTHM               0.000       0.000      0.000       0.000       0.000      *

  Specific indirect 51
    OBGEST
    PRGBP
    WIC
    MAGE
    SOCADV
    OTHM               0.000       0.000      0.000       0.000       0.000      *

  Specific indirect 52
    OBGEST
    PRGBP
    MAGE
    CIG0
    SOCADV
    OTHM               0.000       0.000      0.000       0.000       0.000      *

  Specific indirect 53
    OBGEST
    PRGBP
    BMI
    MEDUC
    SOCADV
    OTHM              -0.006       0.000      0.000      -0.007      -0.006      *

  Specific indirect 54
    OBGEST
    PRGBP
    BMI
    CIG0
    SOCADV
    OTHM               0.000       0.000      0.000       0.000       0.000      *

  Specific indirect 55
    OBGEST
    PRGBP
    BMI
    MAGE
    SOCADV
    OTHM              -0.006       0.000      0.000      -0.006      -0.006      *

  Specific indirect 56
    OBGEST
    PRGDM
    PAYER
    FEDUC
    SOCADV
    OTHM               0.000       0.000      0.146       0.000       0.000

  Specific indirect 57
    OBGEST
    PRGDM
    PAYER
    FAGE
    SOCADV
    OTHM               0.000       0.000      0.302       0.000       0.000

  Specific indirect 58
    OBGEST
    PRGDM
    MEDUC
    CIG0
    SOCADV
    OTHM               0.000       0.000      0.446       0.000       0.000

  Specific indirect 59
    OBGEST
    PRGDM
    WIC
    MEDUC
    SOCADV
    OTHM               0.000       0.000      0.166       0.000       0.000

  Specific indirect 60
    OBGEST
    PRGDM
    WIC
    MAGE
    SOCADV
    OTHM               0.000       0.000      0.166       0.000       0.000

  Specific indirect 61
    OBGEST
    PRGDM
    MAGE
    CIG0
    SOCADV
    OTHM               0.000       0.000      0.000       0.000       0.000      *

  Specific indirect 62
    OBGEST
    PRGDM
    BMI
    MEDUC
    SOCADV
    OTHM              -0.003       0.000      0.000      -0.003      -0.003      *

  Specific indirect 63
    OBGEST
    PRGDM
    BMI
    CIG0
    SOCADV
    OTHM               0.000       0.000      0.000       0.000       0.000      *

  Specific indirect 64
    OBGEST
    PRGDM
    BMI
    MAGE
    SOCADV
    OTHM              -0.003       0.000      0.000      -0.003      -0.003      *

  Specific indirect 65
    OBGEST
    BMI
    MEDUC
    CIG0
    SOCADV
    OTHM               0.000       0.000      0.000       0.000       0.000      *

  Specific indirect 66
    OBGEST
    BMI
    MAGE
    CIG0
    SOCADV
    OTHM               0.000       0.000      0.000       0.000       0.000      *

  Specific indirect 67
    OBGEST
    PRECAREM
    PAYER
    FEDUC
    SOCADV
    OTHM               0.000       0.000      0.000       0.000       0.000      *

  Specific indirect 68
    OBGEST
    PRECAREM
    PAYER
    FAGE
    SOCADV
    OTHM               0.000       0.000      0.208       0.000       0.000

  Specific indirect 69
    OBGEST
    PRECAREM
    MEDUC
    CIG0
    SOCADV
    OTHM               0.000       0.000      0.000       0.000       0.000      *

  Specific indirect 70
    OBGEST
    PRECAREM
    WIC
    MEDUC
    SOCADV
    OTHM               0.000       0.000      0.000       0.000       0.000      *

  Specific indirect 71
    OBGEST
    PRECAREM
    WIC
    MAGE
    SOCADV
    OTHM               0.000       0.000      0.000       0.000       0.000      *

  Specific indirect 72
    OBGEST
    PRECAREM
    MAGE
    CIG0
    SOCADV
    OTHM               0.000       0.000      0.000       0.000       0.000      *

  Specific indirect 73
    OBGEST
    PRECAREM
    BMI
    MEDUC
    SOCADV
    OTHM               0.000       0.000      0.000       0.000       0.000      *

  Specific indirect 74
    OBGEST
    PRECAREM
    BMI
    CIG0
    SOCADV
    OTHM               0.000       0.000      0.000       0.000       0.000      *

  Specific indirect 75
    OBGEST
    PRECAREM
    BMI
    MAGE
    SOCADV
    OTHM               0.000       0.000      0.000       0.000       0.000      *

  Specific indirect 76
    OBGEST
    PRGBP
    PAYER
    FEDUC
    FAGE
    SOCADV
    OTHM               0.000       0.000      0.012       0.000       0.000      *

  Specific indirect 77
    OBGEST
    PRGBP
    WIC
    MEDUC
    CIG0
    SOCADV
    OTHM               0.000       0.000      0.000       0.000       0.000      *

  Specific indirect 78
    OBGEST
    PRGBP
    WIC
    MAGE
    CIG0
    SOCADV
    OTHM               0.000       0.000      0.000       0.000       0.000      *

  Specific indirect 79
    OBGEST
    PRGBP
    BMI
    MEDUC
    CIG0
    SOCADV
    OTHM               0.000       0.000      0.000       0.000       0.000      *

  Specific indirect 80
    OBGEST
    PRGBP
    BMI
    MAGE
    CIG0
    SOCADV
    OTHM               0.000       0.000      0.000       0.000       0.000      *

  Specific indirect 81
    OBGEST
    PRGDM
    PAYER
    FEDUC
    FAGE
    SOCADV
    OTHM               0.000       0.000      0.155       0.000       0.000

  Specific indirect 82
    OBGEST
    PRGDM
    WIC
    MEDUC
    CIG0
    SOCADV
    OTHM               0.000       0.000      0.166       0.000       0.000

  Specific indirect 83
    OBGEST
    PRGDM
    WIC
    MAGE
    CIG0
    SOCADV
    OTHM               0.000       0.000      0.166       0.000       0.000

  Specific indirect 84
    OBGEST
    PRGDM
    BMI
    MEDUC
    CIG0
    SOCADV
    OTHM               0.000       0.000      0.000       0.000       0.000      *

  Specific indirect 85
    OBGEST
    PRGDM
    BMI
    MAGE
    CIG0
    SOCADV
    OTHM               0.000       0.000      0.000       0.000       0.000      *

  Specific indirect 86
    OBGEST
    PRECAREM
    PAYER
    FEDUC
    FAGE
    SOCADV
    OTHM               0.000       0.000      0.012       0.000       0.000      *

  Specific indirect 87
    OBGEST
    PRECAREM
    WIC
    MEDUC
    CIG0
    SOCADV
    OTHM               0.000       0.000      0.000       0.000       0.000      *

  Specific indirect 88
    OBGEST
    PRECAREM
    WIC
    MAGE
    CIG0
    SOCADV
    OTHM               0.000       0.000      0.000       0.000       0.000      *

  Specific indirect 89
    OBGEST
    PRECAREM
    BMI
    MEDUC
    CIG0
    SOCADV
    OTHM               0.000       0.000      0.000       0.000       0.000      *

  Specific indirect 90
    OBGEST
    PRECAREM
    BMI
    MAGE
    CIG0
    SOCADV
    OTHM               0.000       0.000      0.000       0.000       0.000      *


Effects from AFRAMF to OBGEST via SOCADV

    Sum of indirect   -0.048       0.002      0.000      -0.052      -0.045      *

  Specific indirect 1
    OBGEST
    SOCADV
    AFRAMF            -0.069       0.009      0.000      -0.086      -0.053      *

  Specific indirect 2
    OBGEST
    PAYER
    SOCADV
    AFRAMF             0.011       0.003      0.000       0.006       0.017      *

  Specific indirect 3
    OBGEST
    MEDUC
    SOCADV
    AFRAMF             0.012       0.003      0.000       0.006       0.019      *

  Specific indirect 4
    OBGEST
    CIG0
    SOCADV
    AFRAMF            -0.001       0.001      0.315      -0.004       0.002

  Specific indirect 5
    OBGEST
    WIC
    SOCADV
    AFRAMF             0.007       0.002      0.003       0.002       0.012      *

  Specific indirect 6
    OBGEST
    PRGBP
    SOCADV
    AFRAMF            -0.042       0.004      0.000      -0.050      -0.033      *

  Specific indirect 7
    OBGEST
    PRGDM
    SOCADV
    AFRAMF            -0.005       0.002      0.023      -0.009       0.000      *

  Specific indirect 8
    OBGEST
    FAGE
    SOCADV
    AFRAMF             0.000       0.001      0.354      -0.001       0.002

  Specific indirect 9
    OBGEST
    MAGE
    SOCADV
    AFRAMF            -0.002       0.002      0.074      -0.005       0.001

  Specific indirect 10
    OBGEST
    MHT
    SOCADV
    AFRAMF            -0.005       0.000      0.000      -0.005      -0.004      *

  Specific indirect 11
    OBGEST
    BMI
    SOCADV
    AFRAMF             0.034       0.001      0.000       0.031       0.036      *

  Specific indirect 12
    OBGEST
    PRECAREM
    SOCADV
    AFRAMF             0.001       0.000      0.020       0.000       0.001      *

  Specific indirect 13
    OBGEST
    PAYER
    FEDUC
    SOCADV
    AFRAMF            -0.001       0.000      0.000      -0.001       0.000      *

  Specific indirect 14
    OBGEST
    PAYER
    FAGE
    SOCADV
    AFRAMF             0.000       0.000      0.208       0.000       0.000

  Specific indirect 15
    OBGEST
    MEDUC
    CIG0
    SOCADV
    AFRAMF             0.000       0.000      0.000       0.000       0.001      *

  Specific indirect 16
    OBGEST
    WIC
    MEDUC
    SOCADV
    AFRAMF             0.000       0.000      0.003       0.000       0.000      *

  Specific indirect 17
    OBGEST
    WIC
    MAGE
    SOCADV
    AFRAMF             0.000       0.000      0.003       0.000       0.001      *

  Specific indirect 18
    OBGEST
    PRGBP
    PAYER
    SOCADV
    AFRAMF             0.009       0.001      0.000       0.006       0.012      *

  Specific indirect 19
    OBGEST
    PRGBP
    MEDUC
    SOCADV
    AFRAMF             0.009       0.002      0.000       0.006       0.013      *

  Specific indirect 20
    OBGEST
    PRGBP
    CIG0
    SOCADV
    AFRAMF            -0.001       0.001      0.048      -0.003       0.000

  Specific indirect 21
    OBGEST
    PRGBP
    WIC
    SOCADV
    AFRAMF             0.007       0.001      0.000       0.005       0.010      *

  Specific indirect 22
    OBGEST
    PRGBP
    FAGE
    SOCADV
    AFRAMF            -0.003       0.000      0.000      -0.004      -0.002      *

  Specific indirect 23
    OBGEST
    PRGBP
    MAGE
    SOCADV
    AFRAMF             0.008       0.001      0.000       0.007       0.010      *

  Specific indirect 24
    OBGEST
    PRGBP
    MHT
    SOCADV
    AFRAMF             0.001       0.000      0.000       0.001       0.001      *

  Specific indirect 25
    OBGEST
    PRGBP
    BMI
    SOCADV
    AFRAMF            -0.025       0.001      0.000      -0.026      -0.024      *

  Specific indirect 26
    OBGEST
    PRGDM
    PAYER
    SOCADV
    AFRAMF             0.001       0.001      0.146      -0.001       0.002

  Specific indirect 27
    OBGEST
    PRGDM
    MEDUC
    SOCADV
    AFRAMF             0.000       0.001      0.446      -0.002       0.002

  Specific indirect 28
    OBGEST
    PRGDM
    CIG0
    SOCADV
    AFRAMF            -0.003       0.000      0.000      -0.004      -0.002      *

  Specific indirect 29
    OBGEST
    PRGDM
    WIC
    SOCADV
    AFRAMF            -0.001       0.001      0.166      -0.002       0.001

  Specific indirect 30
    OBGEST
    PRGDM
    FAGE
    SOCADV
    AFRAMF             0.001       0.000      0.000       0.001       0.001      *

  Specific indirect 31
    OBGEST
    PRGDM
    MAGE
    SOCADV
    AFRAMF             0.014       0.000      0.000       0.013       0.015      *

  Specific indirect 32
    OBGEST
    PRGDM
    MHT
    SOCADV
    AFRAMF            -0.001       0.000      0.000      -0.002      -0.001      *

  Specific indirect 33
    OBGEST
    PRGDM
    BMI
    SOCADV
    AFRAMF            -0.012       0.000      0.000      -0.013      -0.011      *

  Specific indirect 34
    OBGEST
    MAGE
    CIG0
    SOCADV
    AFRAMF             0.000       0.000      0.074       0.000       0.000

  Specific indirect 35
    OBGEST
    BMI
    MEDUC
    SOCADV
    AFRAMF            -0.011       0.001      0.000      -0.012      -0.010      *

  Specific indirect 36
    OBGEST
    BMI
    CIG0
    SOCADV
    AFRAMF            -0.001       0.000      0.000      -0.001       0.000      *

  Specific indirect 37
    OBGEST
    BMI
    MAGE
    SOCADV
    AFRAMF            -0.010       0.000      0.000      -0.011      -0.009      *

  Specific indirect 38
    OBGEST
    PRECAREM
    PAYER
    SOCADV
    AFRAMF             0.004       0.000      0.000       0.004       0.004      *

  Specific indirect 39
    OBGEST
    PRECAREM
    MEDUC
    SOCADV
    AFRAMF             0.002       0.000      0.000       0.002       0.002      *

  Specific indirect 40
    OBGEST
    PRECAREM
    CIG0
    SOCADV
    AFRAMF             0.000       0.000      0.000       0.000       0.001      *

  Specific indirect 41
    OBGEST
    PRECAREM
    WIC
    SOCADV
    AFRAMF            -0.002       0.000      0.000      -0.002      -0.002      *

  Specific indirect 42
    OBGEST
    PRECAREM
    MAGE
    SOCADV
    AFRAMF             0.001       0.000      0.000       0.001       0.001      *

  Specific indirect 43
    OBGEST
    PRECAREM
    BMI
    SOCADV
    AFRAMF             0.000       0.000      0.000       0.000       0.000      *

  Specific indirect 44
    OBGEST
    PAYER
    FEDUC
    FAGE
    SOCADV
    AFRAMF             0.000       0.000      0.012       0.000       0.000      *

  Specific indirect 45
    OBGEST
    WIC
    MEDUC
    CIG0
    SOCADV
    AFRAMF             0.000       0.000      0.003       0.000       0.000      *

  Specific indirect 46
    OBGEST
    WIC
    MAGE
    CIG0
    SOCADV
    AFRAMF             0.000       0.000      0.003       0.000       0.000      *

  Specific indirect 47
    OBGEST
    PRGBP
    PAYER
    FEDUC
    SOCADV
    AFRAMF            -0.001       0.000      0.000      -0.001       0.000      *

  Specific indirect 48
    OBGEST
    PRGBP
    PAYER
    FAGE
    SOCADV
    AFRAMF             0.000       0.000      0.208       0.000       0.000

  Specific indirect 49
    OBGEST
    PRGBP
    MEDUC
    CIG0
    SOCADV
    AFRAMF             0.000       0.000      0.000       0.000       0.000      *

  Specific indirect 50
    OBGEST
    PRGBP
    WIC
    MEDUC
    SOCADV
    AFRAMF             0.000       0.000      0.000       0.000       0.000      *

  Specific indirect 51
    OBGEST
    PRGBP
    WIC
    MAGE
    SOCADV
    AFRAMF             0.000       0.000      0.000       0.000       0.001      *

  Specific indirect 52
    OBGEST
    PRGBP
    MAGE
    CIG0
    SOCADV
    AFRAMF             0.000       0.000      0.000       0.000       0.000      *

  Specific indirect 53
    OBGEST
    PRGBP
    BMI
    MEDUC
    SOCADV
    AFRAMF             0.008       0.000      0.000       0.008       0.009      *

  Specific indirect 54
    OBGEST
    PRGBP
    BMI
    CIG0
    SOCADV
    AFRAMF             0.000       0.000      0.000       0.000       0.001      *

  Specific indirect 55
    OBGEST
    PRGBP
    BMI
    MAGE
    SOCADV
    AFRAMF             0.007       0.000      0.000       0.007       0.008      *

  Specific indirect 56
    OBGEST
    PRGDM
    PAYER
    FEDUC
    SOCADV
    AFRAMF             0.000       0.000      0.146       0.000       0.000

  Specific indirect 57
    OBGEST
    PRGDM
    PAYER
    FAGE
    SOCADV
    AFRAMF             0.000       0.000      0.302       0.000       0.000

  Specific indirect 58
    OBGEST
    PRGDM
    MEDUC
    CIG0
    SOCADV
    AFRAMF             0.000       0.000      0.446       0.000       0.000

  Specific indirect 59
    OBGEST
    PRGDM
    WIC
    MEDUC
    SOCADV
    AFRAMF             0.000       0.000      0.166       0.000       0.000

  Specific indirect 60
    OBGEST
    PRGDM
    WIC
    MAGE
    SOCADV
    AFRAMF             0.000       0.000      0.166       0.000       0.000

  Specific indirect 61
    OBGEST
    PRGDM
    MAGE
    CIG0
    SOCADV
    AFRAMF             0.000       0.000      0.000       0.000       0.000      *

  Specific indirect 62
    OBGEST
    PRGDM
    BMI
    MEDUC
    SOCADV
    AFRAMF             0.004       0.000      0.000       0.004       0.004      *

  Specific indirect 63
    OBGEST
    PRGDM
    BMI
    CIG0
    SOCADV
    AFRAMF             0.000       0.000      0.000       0.000       0.000      *

  Specific indirect 64
    OBGEST
    PRGDM
    BMI
    MAGE
    SOCADV
    AFRAMF             0.004       0.000      0.000       0.003       0.004      *

  Specific indirect 65
    OBGEST
    BMI
    MEDUC
    CIG0
    SOCADV
    AFRAMF             0.000       0.000      0.000       0.000       0.000      *

  Specific indirect 66
    OBGEST
    BMI
    MAGE
    CIG0
    SOCADV
    AFRAMF             0.000       0.000      0.000       0.000       0.000      *

  Specific indirect 67
    OBGEST
    PRECAREM
    PAYER
    FEDUC
    SOCADV
    AFRAMF             0.000       0.000      0.000       0.000       0.000      *

  Specific indirect 68
    OBGEST
    PRECAREM
    PAYER
    FAGE
    SOCADV
    AFRAMF             0.000       0.000      0.208       0.000       0.000

  Specific indirect 69
    OBGEST
    PRECAREM
    MEDUC
    CIG0
    SOCADV
    AFRAMF             0.000       0.000      0.000       0.000       0.000      *

  Specific indirect 70
    OBGEST
    PRECAREM
    WIC
    MEDUC
    SOCADV
    AFRAMF             0.000       0.000      0.000       0.000       0.000      *

  Specific indirect 71
    OBGEST
    PRECAREM
    WIC
    MAGE
    SOCADV
    AFRAMF             0.000       0.000      0.000       0.000       0.000      *

  Specific indirect 72
    OBGEST
    PRECAREM
    MAGE
    CIG0
    SOCADV
    AFRAMF             0.000       0.000      0.000       0.000       0.000      *

  Specific indirect 73
    OBGEST
    PRECAREM
    BMI
    MEDUC
    SOCADV
    AFRAMF             0.000       0.000      0.000       0.000       0.000      *

  Specific indirect 74
    OBGEST
    PRECAREM
    BMI
    CIG0
    SOCADV
    AFRAMF             0.000       0.000      0.000       0.000       0.000      *

  Specific indirect 75
    OBGEST
    PRECAREM
    BMI
    MAGE
    SOCADV
    AFRAMF             0.000       0.000      0.000       0.000       0.000      *

  Specific indirect 76
    OBGEST
    PRGBP
    PAYER
    FEDUC
    FAGE
    SOCADV
    AFRAMF             0.000       0.000      0.012       0.000       0.000      *

  Specific indirect 77
    OBGEST
    PRGBP
    WIC
    MEDUC
    CIG0
    SOCADV
    AFRAMF             0.000       0.000      0.000       0.000       0.000      *

  Specific indirect 78
    OBGEST
    PRGBP
    WIC
    MAGE
    CIG0
    SOCADV
    AFRAMF             0.000       0.000      0.000       0.000       0.000      *

  Specific indirect 79
    OBGEST
    PRGBP
    BMI
    MEDUC
    CIG0
    SOCADV
    AFRAMF             0.000       0.000      0.000       0.000       0.000      *

  Specific indirect 80
    OBGEST
    PRGBP
    BMI
    MAGE
    CIG0
    SOCADV
    AFRAMF             0.000       0.000      0.000       0.000       0.000      *

  Specific indirect 81
    OBGEST
    PRGDM
    PAYER
    FEDUC
    FAGE
    SOCADV
    AFRAMF             0.000       0.000      0.155       0.000       0.000

  Specific indirect 82
    OBGEST
    PRGDM
    WIC
    MEDUC
    CIG0
    SOCADV
    AFRAMF             0.000       0.000      0.166       0.000       0.000

  Specific indirect 83
    OBGEST
    PRGDM
    WIC
    MAGE
    CIG0
    SOCADV
    AFRAMF             0.000       0.000      0.166       0.000       0.000

  Specific indirect 84
    OBGEST
    PRGDM
    BMI
    MEDUC
    CIG0
    SOCADV
    AFRAMF             0.000       0.000      0.000       0.000       0.000      *

  Specific indirect 85
    OBGEST
    PRGDM
    BMI
    MAGE
    CIG0
    SOCADV
    AFRAMF             0.000       0.000      0.000       0.000       0.000      *

  Specific indirect 86
    OBGEST
    PRECAREM
    PAYER
    FEDUC
    FAGE
    SOCADV
    AFRAMF             0.000       0.000      0.012       0.000       0.000      *

  Specific indirect 87
    OBGEST
    PRECAREM
    WIC
    MEDUC
    CIG0
    SOCADV
    AFRAMF             0.000       0.000      0.000       0.000       0.000      *

  Specific indirect 88
    OBGEST
    PRECAREM
    WIC
    MAGE
    CIG0
    SOCADV
    AFRAMF             0.000       0.000      0.000       0.000       0.000      *

  Specific indirect 89
    OBGEST
    PRECAREM
    BMI
    MEDUC
    CIG0
    SOCADV
    AFRAMF             0.000       0.000      0.000       0.000       0.000      *

  Specific indirect 90
    OBGEST
    PRECAREM
    BMI
    MAGE
    CIG0
    SOCADV
    AFRAMF             0.000       0.000      0.000       0.000       0.000      *


Effects from FHISP to OBGEST via SOCADV

    Sum of indirect   -0.040       0.001      0.000      -0.043      -0.038      *

  Specific indirect 1
    OBGEST
    SOCADV
    FHISP             -0.058       0.007      0.000      -0.072      -0.044      *

  Specific indirect 2
    OBGEST
    PAYER
    SOCADV
    FHISP              0.009       0.002      0.000       0.005       0.014      *

  Specific indirect 3
    OBGEST
    MEDUC
    SOCADV
    FHISP              0.010       0.003      0.000       0.005       0.016      *

  Specific indirect 4
    OBGEST
    CIG0
    SOCADV
    FHISP             -0.001       0.001      0.315      -0.003       0.002

  Specific indirect 5
    OBGEST
    WIC
    SOCADV
    FHISP              0.006       0.002      0.003       0.001       0.010      *

  Specific indirect 6
    OBGEST
    PRGBP
    SOCADV
    FHISP             -0.035       0.004      0.000      -0.042      -0.028      *

  Specific indirect 7
    OBGEST
    PRGDM
    SOCADV
    FHISP             -0.004       0.002      0.023      -0.007       0.000

  Specific indirect 8
    OBGEST
    FAGE
    SOCADV
    FHISP              0.000       0.001      0.354      -0.001       0.002

  Specific indirect 9
    OBGEST
    MAGE
    SOCADV
    FHISP             -0.002       0.001      0.074      -0.005       0.001

  Specific indirect 10
    OBGEST
    MHT
    SOCADV
    FHISP             -0.004       0.000      0.000      -0.004      -0.004      *

  Specific indirect 11
    OBGEST
    BMI
    SOCADV
    FHISP              0.028       0.001      0.000       0.026       0.030      *

  Specific indirect 12
    OBGEST
    PRECAREM
    SOCADV
    FHISP              0.001       0.000      0.020       0.000       0.001      *

  Specific indirect 13
    OBGEST
    PAYER
    FEDUC
    SOCADV
    FHISP             -0.001       0.000      0.000      -0.001       0.000      *

  Specific indirect 14
    OBGEST
    PAYER
    FAGE
    SOCADV
    FHISP              0.000       0.000      0.208       0.000       0.000

  Specific indirect 15
    OBGEST
    MEDUC
    CIG0
    SOCADV
    FHISP              0.000       0.000      0.000       0.000       0.001      *

  Specific indirect 16
    OBGEST
    WIC
    MEDUC
    SOCADV
    FHISP              0.000       0.000      0.003       0.000       0.000      *

  Specific indirect 17
    OBGEST
    WIC
    MAGE
    SOCADV
    FHISP              0.000       0.000      0.003       0.000       0.001      *

  Specific indirect 18
    OBGEST
    PRGBP
    PAYER
    SOCADV
    FHISP              0.007       0.001      0.000       0.005       0.010      *

  Specific indirect 19
    OBGEST
    PRGBP
    MEDUC
    SOCADV
    FHISP              0.008       0.001      0.000       0.005       0.010      *

  Specific indirect 20
    OBGEST
    PRGBP
    CIG0
    SOCADV
    FHISP             -0.001       0.001      0.048      -0.002       0.000

  Specific indirect 21
    OBGEST
    PRGBP
    WIC
    SOCADV
    FHISP              0.006       0.001      0.000       0.004       0.008      *

  Specific indirect 22
    OBGEST
    PRGBP
    FAGE
    SOCADV
    FHISP             -0.003       0.000      0.000      -0.003      -0.002      *

  Specific indirect 23
    OBGEST
    PRGBP
    MAGE
    SOCADV
    FHISP              0.007       0.001      0.000       0.006       0.008      *

  Specific indirect 24
    OBGEST
    PRGBP
    MHT
    SOCADV
    FHISP              0.001       0.000      0.000       0.001       0.001      *

  Specific indirect 25
    OBGEST
    PRGBP
    BMI
    SOCADV
    FHISP             -0.021       0.001      0.000      -0.022      -0.020      *

  Specific indirect 26
    OBGEST
    PRGDM
    PAYER
    SOCADV
    FHISP              0.001       0.001      0.146      -0.001       0.002

  Specific indirect 27
    OBGEST
    PRGDM
    MEDUC
    SOCADV
    FHISP              0.000       0.001      0.446      -0.001       0.001

  Specific indirect 28
    OBGEST
    PRGDM
    CIG0
    SOCADV
    FHISP             -0.003       0.000      0.000      -0.003      -0.002      *

  Specific indirect 29
    OBGEST
    PRGDM
    WIC
    SOCADV
    FHISP             -0.001       0.001      0.166      -0.002       0.001

  Specific indirect 30
    OBGEST
    PRGDM
    FAGE
    SOCADV
    FHISP              0.001       0.000      0.000       0.000       0.001      *

  Specific indirect 31
    OBGEST
    PRGDM
    MAGE
    SOCADV
    FHISP              0.012       0.000      0.000       0.011       0.013      *

  Specific indirect 32
    OBGEST
    PRGDM
    MHT
    SOCADV
    FHISP             -0.001       0.000      0.000      -0.001      -0.001      *

  Specific indirect 33
    OBGEST
    PRGDM
    BMI
    SOCADV
    FHISP             -0.010       0.000      0.000      -0.011      -0.009      *

  Specific indirect 34
    OBGEST
    MAGE
    CIG0
    SOCADV
    FHISP              0.000       0.000      0.074       0.000       0.000

  Specific indirect 35
    OBGEST
    BMI
    MEDUC
    SOCADV
    FHISP             -0.009       0.000      0.000      -0.010      -0.008      *

  Specific indirect 36
    OBGEST
    BMI
    CIG0
    SOCADV
    FHISP              0.000       0.000      0.000      -0.001       0.000      *

  Specific indirect 37
    OBGEST
    BMI
    MAGE
    SOCADV
    FHISP             -0.008       0.000      0.000      -0.009      -0.008      *

  Specific indirect 38
    OBGEST
    PRECAREM
    PAYER
    SOCADV
    FHISP              0.003       0.000      0.000       0.003       0.004      *

  Specific indirect 39
    OBGEST
    PRECAREM
    MEDUC
    SOCADV
    FHISP              0.001       0.000      0.000       0.001       0.002      *

  Specific indirect 40
    OBGEST
    PRECAREM
    CIG0
    SOCADV
    FHISP              0.000       0.000      0.000       0.000       0.001      *

  Specific indirect 41
    OBGEST
    PRECAREM
    WIC
    SOCADV
    FHISP             -0.001       0.000      0.000      -0.002      -0.001      *

  Specific indirect 42
    OBGEST
    PRECAREM
    MAGE
    SOCADV
    FHISP              0.001       0.000      0.000       0.001       0.001      *

  Specific indirect 43
    OBGEST
    PRECAREM
    BMI
    SOCADV
    FHISP              0.000       0.000      0.000       0.000       0.000      *

  Specific indirect 44
    OBGEST
    PAYER
    FEDUC
    FAGE
    SOCADV
    FHISP              0.000       0.000      0.012       0.000       0.000      *

  Specific indirect 45
    OBGEST
    WIC
    MEDUC
    CIG0
    SOCADV
    FHISP              0.000       0.000      0.003       0.000       0.000      *

  Specific indirect 46
    OBGEST
    WIC
    MAGE
    CIG0
    SOCADV
    FHISP              0.000       0.000      0.003       0.000       0.000      *

  Specific indirect 47
    OBGEST
    PRGBP
    PAYER
    FEDUC
    SOCADV
    FHISP              0.000       0.000      0.000      -0.001       0.000      *

  Specific indirect 48
    OBGEST
    PRGBP
    PAYER
    FAGE
    SOCADV
    FHISP              0.000       0.000      0.208       0.000       0.000

  Specific indirect 49
    OBGEST
    PRGBP
    MEDUC
    CIG0
    SOCADV
    FHISP              0.000       0.000      0.000       0.000       0.000      *

  Specific indirect 50
    OBGEST
    PRGBP
    WIC
    MEDUC
    SOCADV
    FHISP              0.000       0.000      0.000       0.000       0.000      *

  Specific indirect 51
    OBGEST
    PRGBP
    WIC
    MAGE
    SOCADV
    FHISP              0.000       0.000      0.000       0.000       0.000      *

  Specific indirect 52
    OBGEST
    PRGBP
    MAGE
    CIG0
    SOCADV
    FHISP              0.000       0.000      0.000       0.000       0.000      *

  Specific indirect 53
    OBGEST
    PRGBP
    BMI
    MEDUC
    SOCADV
    FHISP              0.007       0.000      0.000       0.006       0.007      *

  Specific indirect 54
    OBGEST
    PRGBP
    BMI
    CIG0
    SOCADV
    FHISP              0.000       0.000      0.000       0.000       0.000      *

  Specific indirect 55
    OBGEST
    PRGBP
    BMI
    MAGE
    SOCADV
    FHISP              0.006       0.000      0.000       0.006       0.007      *

  Specific indirect 56
    OBGEST
    PRGDM
    PAYER
    FEDUC
    SOCADV
    FHISP              0.000       0.000      0.146       0.000       0.000

  Specific indirect 57
    OBGEST
    PRGDM
    PAYER
    FAGE
    SOCADV
    FHISP              0.000       0.000      0.302       0.000       0.000

  Specific indirect 58
    OBGEST
    PRGDM
    MEDUC
    CIG0
    SOCADV
    FHISP              0.000       0.000      0.446       0.000       0.000

  Specific indirect 59
    OBGEST
    PRGDM
    WIC
    MEDUC
    SOCADV
    FHISP              0.000       0.000      0.166       0.000       0.000

  Specific indirect 60
    OBGEST
    PRGDM
    WIC
    MAGE
    SOCADV
    FHISP              0.000       0.000      0.166       0.000       0.000

  Specific indirect 61
    OBGEST
    PRGDM
    MAGE
    CIG0
    SOCADV
    FHISP              0.000       0.000      0.000       0.000       0.000      *

  Specific indirect 62
    OBGEST
    PRGDM
    BMI
    MEDUC
    SOCADV
    FHISP              0.003       0.000      0.000       0.003       0.004      *

  Specific indirect 63
    OBGEST
    PRGDM
    BMI
    CIG0
    SOCADV
    FHISP              0.000       0.000      0.000       0.000       0.000      *

  Specific indirect 64
    OBGEST
    PRGDM
    BMI
    MAGE
    SOCADV
    FHISP              0.003       0.000      0.000       0.003       0.003      *

  Specific indirect 65
    OBGEST
    BMI
    MEDUC
    CIG0
    SOCADV
    FHISP              0.000       0.000      0.000       0.000       0.000      *

  Specific indirect 66
    OBGEST
    BMI
    MAGE
    CIG0
    SOCADV
    FHISP              0.000       0.000      0.000       0.000       0.000      *

  Specific indirect 67
    OBGEST
    PRECAREM
    PAYER
    FEDUC
    SOCADV
    FHISP              0.000       0.000      0.000       0.000       0.000      *

  Specific indirect 68
    OBGEST
    PRECAREM
    PAYER
    FAGE
    SOCADV
    FHISP              0.000       0.000      0.208       0.000       0.000

  Specific indirect 69
    OBGEST
    PRECAREM
    MEDUC
    CIG0
    SOCADV
    FHISP              0.000       0.000      0.000       0.000       0.000      *

  Specific indirect 70
    OBGEST
    PRECAREM
    WIC
    MEDUC
    SOCADV
    FHISP              0.000       0.000      0.000       0.000       0.000      *

  Specific indirect 71
    OBGEST
    PRECAREM
    WIC
    MAGE
    SOCADV
    FHISP              0.000       0.000      0.000       0.000       0.000      *

  Specific indirect 72
    OBGEST
    PRECAREM
    MAGE
    CIG0
    SOCADV
    FHISP              0.000       0.000      0.000       0.000       0.000      *

  Specific indirect 73
    OBGEST
    PRECAREM
    BMI
    MEDUC
    SOCADV
    FHISP              0.000       0.000      0.000       0.000       0.000      *

  Specific indirect 74
    OBGEST
    PRECAREM
    BMI
    CIG0
    SOCADV
    FHISP              0.000       0.000      0.000       0.000       0.000      *

  Specific indirect 75
    OBGEST
    PRECAREM
    BMI
    MAGE
    SOCADV
    FHISP              0.000       0.000      0.000       0.000       0.000      *

  Specific indirect 76
    OBGEST
    PRGBP
    PAYER
    FEDUC
    FAGE
    SOCADV
    FHISP              0.000       0.000      0.012       0.000       0.000      *

  Specific indirect 77
    OBGEST
    PRGBP
    WIC
    MEDUC
    CIG0
    SOCADV
    FHISP              0.000       0.000      0.000       0.000       0.000      *

  Specific indirect 78
    OBGEST
    PRGBP
    WIC
    MAGE
    CIG0
    SOCADV
    FHISP              0.000       0.000      0.000       0.000       0.000      *

  Specific indirect 79
    OBGEST
    PRGBP
    BMI
    MEDUC
    CIG0
    SOCADV
    FHISP              0.000       0.000      0.000       0.000       0.000      *

  Specific indirect 80
    OBGEST
    PRGBP
    BMI
    MAGE
    CIG0
    SOCADV
    FHISP              0.000       0.000      0.000       0.000       0.000      *

  Specific indirect 81
    OBGEST
    PRGDM
    PAYER
    FEDUC
    FAGE
    SOCADV
    FHISP              0.000       0.000      0.155       0.000       0.000

  Specific indirect 82
    OBGEST
    PRGDM
    WIC
    MEDUC
    CIG0
    SOCADV
    FHISP              0.000       0.000      0.166       0.000       0.000

  Specific indirect 83
    OBGEST
    PRGDM
    WIC
    MAGE
    CIG0
    SOCADV
    FHISP              0.000       0.000      0.166       0.000       0.000

  Specific indirect 84
    OBGEST
    PRGDM
    BMI
    MEDUC
    CIG0
    SOCADV
    FHISP              0.000       0.000      0.000       0.000       0.000      *

  Specific indirect 85
    OBGEST
    PRGDM
    BMI
    MAGE
    CIG0
    SOCADV
    FHISP              0.000       0.000      0.000       0.000       0.000      *

  Specific indirect 86
    OBGEST
    PRECAREM
    PAYER
    FEDUC
    FAGE
    SOCADV
    FHISP              0.000       0.000      0.012       0.000       0.000      *

  Specific indirect 87
    OBGEST
    PRECAREM
    WIC
    MEDUC
    CIG0
    SOCADV
    FHISP              0.000       0.000      0.000       0.000       0.000      *

  Specific indirect 88
    OBGEST
    PRECAREM
    WIC
    MAGE
    CIG0
    SOCADV
    FHISP              0.000       0.000      0.000       0.000       0.000      *

  Specific indirect 89
    OBGEST
    PRECAREM
    BMI
    MEDUC
    CIG0
    SOCADV
    FHISP              0.000       0.000      0.000       0.000       0.000      *

  Specific indirect 90
    OBGEST
    PRECAREM
    BMI
    MAGE
    CIG0
    SOCADV
    FHISP              0.000       0.000      0.000       0.000       0.000      *


Effects from OTHF to OBGEST via SOCADV

    Sum of indirect    0.001       0.001      0.010       0.000       0.002      *

  Specific indirect 1
    OBGEST
    SOCADV
    OTHF               0.002       0.001      0.010       0.000       0.003      *

  Specific indirect 2
    OBGEST
    PAYER
    SOCADV
    OTHF               0.000       0.000      0.010      -0.001       0.000      *

  Specific indirect 3
    OBGEST
    MEDUC
    SOCADV
    OTHF               0.000       0.000      0.010      -0.001       0.000      *

  Specific indirect 4
    OBGEST
    CIG0
    SOCADV
    OTHF               0.000       0.000      0.319       0.000       0.000

  Specific indirect 5
    OBGEST
    WIC
    SOCADV
    OTHF               0.000       0.000      0.013       0.000       0.000

  Specific indirect 6
    OBGEST
    PRGBP
    SOCADV
    OTHF               0.001       0.000      0.010       0.000       0.002      *

  Specific indirect 7
    OBGEST
    PRGDM
    SOCADV
    OTHF               0.000       0.000      0.033       0.000       0.000

  Specific indirect 8
    OBGEST
    FAGE
    SOCADV
    OTHF               0.000       0.000      0.357       0.000       0.000

  Specific indirect 9
    OBGEST
    MAGE
    SOCADV
    OTHF               0.000       0.000      0.083       0.000       0.000

  Specific indirect 10
    OBGEST
    MHT
    SOCADV
    OTHF               0.000       0.000      0.010       0.000       0.000      *

  Specific indirect 11
    OBGEST
    BMI
    SOCADV
    OTHF              -0.001       0.000      0.010      -0.002       0.000      *

  Specific indirect 12
    OBGEST
    PRECAREM
    SOCADV
    OTHF               0.000       0.000      0.029       0.000       0.000

  Specific indirect 13
    OBGEST
    PAYER
    FEDUC
    SOCADV
    OTHF               0.000       0.000      0.010       0.000       0.000      *

  Specific indirect 14
    OBGEST
    PAYER
    FAGE
    SOCADV
    OTHF               0.000       0.000      0.214       0.000       0.000

  Specific indirect 15
    OBGEST
    MEDUC
    CIG0
    SOCADV
    OTHF               0.000       0.000      0.010       0.000       0.000      *

  Specific indirect 16
    OBGEST
    WIC
    MEDUC
    SOCADV
    OTHF               0.000       0.000      0.013       0.000       0.000

  Specific indirect 17
    OBGEST
    WIC
    MAGE
    SOCADV
    OTHF               0.000       0.000      0.013       0.000       0.000

  Specific indirect 18
    OBGEST
    PRGBP
    PAYER
    SOCADV
    OTHF               0.000       0.000      0.010       0.000       0.000      *

  Specific indirect 19
    OBGEST
    PRGBP
    MEDUC
    SOCADV
    OTHF               0.000       0.000      0.010       0.000       0.000      *

  Specific indirect 20
    OBGEST
    PRGBP
    CIG0
    SOCADV
    OTHF               0.000       0.000      0.056       0.000       0.000

  Specific indirect 21
    OBGEST
    PRGBP
    WIC
    SOCADV
    OTHF               0.000       0.000      0.010       0.000       0.000      *

  Specific indirect 22
    OBGEST
    PRGBP
    FAGE
    SOCADV
    OTHF               0.000       0.000      0.010       0.000       0.000      *

  Specific indirect 23
    OBGEST
    PRGBP
    MAGE
    SOCADV
    OTHF               0.000       0.000      0.010       0.000       0.000      *

  Specific indirect 24
    OBGEST
    PRGBP
    MHT
    SOCADV
    OTHF               0.000       0.000      0.010       0.000       0.000      *

  Specific indirect 25
    OBGEST
    PRGBP
    BMI
    SOCADV
    OTHF               0.001       0.000      0.010       0.000       0.001      *

  Specific indirect 26
    OBGEST
    PRGDM
    PAYER
    SOCADV
    OTHF               0.000       0.000      0.154       0.000       0.000

  Specific indirect 27
    OBGEST
    PRGDM
    MEDUC
    SOCADV
    OTHF               0.000       0.000      0.448       0.000       0.000

  Specific indirect 28
    OBGEST
    PRGDM
    CIG0
    SOCADV
    OTHF               0.000       0.000      0.010       0.000       0.000      *

  Specific indirect 29
    OBGEST
    PRGDM
    WIC
    SOCADV
    OTHF               0.000       0.000      0.172       0.000       0.000

  Specific indirect 30
    OBGEST
    PRGDM
    FAGE
    SOCADV
    OTHF               0.000       0.000      0.010       0.000       0.000      *

  Specific indirect 31
    OBGEST
    PRGDM
    MAGE
    SOCADV
    OTHF               0.000       0.000      0.010      -0.001       0.000      *

  Specific indirect 32
    OBGEST
    PRGDM
    MHT
    SOCADV
    OTHF               0.000       0.000      0.010       0.000       0.000      *

  Specific indirect 33
    OBGEST
    PRGDM
    BMI
    SOCADV
    OTHF               0.000       0.000      0.010       0.000       0.001      *

  Specific indirect 34
    OBGEST
    MAGE
    CIG0
    SOCADV
    OTHF               0.000       0.000      0.083       0.000       0.000

  Specific indirect 35
    OBGEST
    BMI
    MEDUC
    SOCADV
    OTHF               0.000       0.000      0.010       0.000       0.001      *

  Specific indirect 36
    OBGEST
    BMI
    CIG0
    SOCADV
    OTHF               0.000       0.000      0.010       0.000       0.000      *

  Specific indirect 37
    OBGEST
    BMI
    MAGE
    SOCADV
    OTHF               0.000       0.000      0.010       0.000       0.000      *

  Specific indirect 38
    OBGEST
    PRECAREM
    PAYER
    SOCADV
    OTHF               0.000       0.000      0.010       0.000       0.000      *

  Specific indirect 39
    OBGEST
    PRECAREM
    MEDUC
    SOCADV
    OTHF               0.000       0.000      0.010       0.000       0.000      *

  Specific indirect 40
    OBGEST
    PRECAREM
    CIG0
    SOCADV
    OTHF               0.000       0.000      0.010       0.000       0.000      *

  Specific indirect 41
    OBGEST
    PRECAREM
    WIC
    SOCADV
    OTHF               0.000       0.000      0.010       0.000       0.000      *

  Specific indirect 42
    OBGEST
    PRECAREM
    MAGE
    SOCADV
    OTHF               0.000       0.000      0.010       0.000       0.000      *

  Specific indirect 43
    OBGEST
    PRECAREM
    BMI
    SOCADV
    OTHF               0.000       0.000      0.010       0.000       0.000      *

  Specific indirect 44
    OBGEST
    PAYER
    FEDUC
    FAGE
    SOCADV
    OTHF               0.000       0.000      0.021       0.000       0.000

  Specific indirect 45
    OBGEST
    WIC
    MEDUC
    CIG0
    SOCADV
    OTHF               0.000       0.000      0.013       0.000       0.000

  Specific indirect 46
    OBGEST
    WIC
    MAGE
    CIG0
    SOCADV
    OTHF               0.000       0.000      0.013       0.000       0.000

  Specific indirect 47
    OBGEST
    PRGBP
    PAYER
    FEDUC
    SOCADV
    OTHF               0.000       0.000      0.010       0.000       0.000      *

  Specific indirect 48
    OBGEST
    PRGBP
    PAYER
    FAGE
    SOCADV
    OTHF               0.000       0.000      0.214       0.000       0.000

  Specific indirect 49
    OBGEST
    PRGBP
    MEDUC
    CIG0
    SOCADV
    OTHF               0.000       0.000      0.010       0.000       0.000      *

  Specific indirect 50
    OBGEST
    PRGBP
    WIC
    MEDUC
    SOCADV
    OTHF               0.000       0.000      0.010       0.000       0.000

  Specific indirect 51
    OBGEST
    PRGBP
    WIC
    MAGE
    SOCADV
    OTHF               0.000       0.000      0.010       0.000       0.000      *

  Specific indirect 52
    OBGEST
    PRGBP
    MAGE
    CIG0
    SOCADV
    OTHF               0.000       0.000      0.010       0.000       0.000      *

  Specific indirect 53
    OBGEST
    PRGBP
    BMI
    MEDUC
    SOCADV
    OTHF               0.000       0.000      0.010       0.000       0.000      *

  Specific indirect 54
    OBGEST
    PRGBP
    BMI
    CIG0
    SOCADV
    OTHF               0.000       0.000      0.010       0.000       0.000      *

  Specific indirect 55
    OBGEST
    PRGBP
    BMI
    MAGE
    SOCADV
    OTHF               0.000       0.000      0.010       0.000       0.000      *

  Specific indirect 56
    OBGEST
    PRGDM
    PAYER
    FEDUC
    SOCADV
    OTHF               0.000       0.000      0.154       0.000       0.000

  Specific indirect 57
    OBGEST
    PRGDM
    PAYER
    FAGE
    SOCADV
    OTHF               0.000       0.000      0.307       0.000       0.000

  Specific indirect 58
    OBGEST
    PRGDM
    MEDUC
    CIG0
    SOCADV
    OTHF               0.000       0.000      0.448       0.000       0.000

  Specific indirect 59
    OBGEST
    PRGDM
    WIC
    MEDUC
    SOCADV
    OTHF               0.000       0.000      0.172       0.000       0.000

  Specific indirect 60
    OBGEST
    PRGDM
    WIC
    MAGE
    SOCADV
    OTHF               0.000       0.000      0.172       0.000       0.000

  Specific indirect 61
    OBGEST
    PRGDM
    MAGE
    CIG0
    SOCADV
    OTHF               0.000       0.000      0.010       0.000       0.000      *

  Specific indirect 62
    OBGEST
    PRGDM
    BMI
    MEDUC
    SOCADV
    OTHF               0.000       0.000      0.010       0.000       0.000      *

  Specific indirect 63
    OBGEST
    PRGDM
    BMI
    CIG0
    SOCADV
    OTHF               0.000       0.000      0.010       0.000       0.000      *

  Specific indirect 64
    OBGEST
    PRGDM
    BMI
    MAGE
    SOCADV
    OTHF               0.000       0.000      0.010       0.000       0.000      *

  Specific indirect 65
    OBGEST
    BMI
    MEDUC
    CIG0
    SOCADV
    OTHF               0.000       0.000      0.010       0.000       0.000      *

  Specific indirect 66
    OBGEST
    BMI
    MAGE
    CIG0
    SOCADV
    OTHF               0.000       0.000      0.010       0.000       0.000      *

  Specific indirect 67
    OBGEST
    PRECAREM
    PAYER
    FEDUC
    SOCADV
    OTHF               0.000       0.000      0.010       0.000       0.000      *

  Specific indirect 68
    OBGEST
    PRECAREM
    PAYER
    FAGE
    SOCADV
    OTHF               0.000       0.000      0.214       0.000       0.000

  Specific indirect 69
    OBGEST
    PRECAREM
    MEDUC
    CIG0
    SOCADV
    OTHF               0.000       0.000      0.010       0.000       0.000      *

  Specific indirect 70
    OBGEST
    PRECAREM
    WIC
    MEDUC
    SOCADV
    OTHF               0.000       0.000      0.010       0.000       0.000

  Specific indirect 71
    OBGEST
    PRECAREM
    WIC
    MAGE
    SOCADV
    OTHF               0.000       0.000      0.010       0.000       0.000      *

  Specific indirect 72
    OBGEST
    PRECAREM
    MAGE
    CIG0
    SOCADV
    OTHF               0.000       0.000      0.010       0.000       0.000      *

  Specific indirect 73
    OBGEST
    PRECAREM
    BMI
    MEDUC
    SOCADV
    OTHF               0.000       0.000      0.010       0.000       0.000      *

  Specific indirect 74
    OBGEST
    PRECAREM
    BMI
    CIG0
    SOCADV
    OTHF               0.000       0.000      0.010       0.000       0.000      *

  Specific indirect 75
    OBGEST
    PRECAREM
    BMI
    MAGE
    SOCADV
    OTHF               0.000       0.000      0.010       0.000       0.000      *

  Specific indirect 76
    OBGEST
    PRGBP
    PAYER
    FEDUC
    FAGE
    SOCADV
    OTHF               0.000       0.000      0.021       0.000       0.000

  Specific indirect 77
    OBGEST
    PRGBP
    WIC
    MEDUC
    CIG0
    SOCADV
    OTHF               0.000       0.000      0.010       0.000       0.000

  Specific indirect 78
    OBGEST
    PRGBP
    WIC
    MAGE
    CIG0
    SOCADV
    OTHF               0.000       0.000      0.010       0.000       0.000      *

  Specific indirect 79
    OBGEST
    PRGBP
    BMI
    MEDUC
    CIG0
    SOCADV
    OTHF               0.000       0.000      0.010       0.000       0.000      *

  Specific indirect 80
    OBGEST
    PRGBP
    BMI
    MAGE
    CIG0
    SOCADV
    OTHF               0.000       0.000      0.010       0.000       0.000      *

  Specific indirect 81
    OBGEST
    PRGDM
    PAYER
    FEDUC
    FAGE
    SOCADV
    OTHF               0.000       0.000      0.161       0.000       0.000

  Specific indirect 82
    OBGEST
    PRGDM
    WIC
    MEDUC
    CIG0
    SOCADV
    OTHF               0.000       0.000      0.172       0.000       0.000

  Specific indirect 83
    OBGEST
    PRGDM
    WIC
    MAGE
    CIG0
    SOCADV
    OTHF               0.000       0.000      0.172       0.000       0.000

  Specific indirect 84
    OBGEST
    PRGDM
    BMI
    MEDUC
    CIG0
    SOCADV
    OTHF               0.000       0.000      0.010       0.000       0.000      *

  Specific indirect 85
    OBGEST
    PRGDM
    BMI
    MAGE
    CIG0
    SOCADV
    OTHF               0.000       0.000      0.010       0.000       0.000      *

  Specific indirect 86
    OBGEST
    PRECAREM
    PAYER
    FEDUC
    FAGE
    SOCADV
    OTHF               0.000       0.000      0.021       0.000       0.000

  Specific indirect 87
    OBGEST
    PRECAREM
    WIC
    MEDUC
    CIG0
    SOCADV
    OTHF               0.000       0.000      0.010       0.000       0.000      *

  Specific indirect 88
    OBGEST
    PRECAREM
    WIC
    MAGE
    CIG0
    SOCADV
    OTHF               0.000       0.000      0.010       0.000       0.000      *

  Specific indirect 89
    OBGEST
    PRECAREM
    BMI
    MEDUC
    CIG0
    SOCADV
    OTHF               0.000       0.000      0.010       0.000       0.000      *

  Specific indirect 90
    OBGEST
    PRECAREM
    BMI
    MAGE
    CIG0
    SOCADV
    OTHF               0.000       0.000      0.010       0.000       0.000      *


Effects from CIG0 to OBGEST via SOCADV

    Sum of indirect    0.000       0.000      0.000       0.000       0.000


Effects from MEDUC to OBGEST via SOCADV

    Sum of indirect    0.000       0.000      0.000       0.000       0.000


Effects from FEDUC to OBGEST via SOCADV

    Sum of indirect    0.000       0.000      0.000       0.000       0.000


Effects from FAGE to OBGEST via SOCADV

    Sum of indirect    0.000       0.000      0.000       0.000       0.000


Effects from MHT to OBGEST via SOCADV

    Sum of indirect    0.000       0.000      0.000       0.000       0.000


Effects from BMI to OBGEST via SOCADV

    Sum of indirect    0.000       0.000      0.000       0.000       0.000


STANDARDIZED TOTAL, TOTAL INDIRECT, SPECIFIC INDIRECT, AND DIRECT EFFECTS


STDYX Standardization

                                Posterior  One-Tailed         95% C.I.
                    Estimate       S.D.      P-Value   Lower 2.5%  Upper 2.5%  Significance

Effects from AFRAMM to SOCADV

    Total             -0.061       0.002      0.000      -0.065      -0.056      *
    Total indirect     0.000       0.000      0.000       0.000       0.000

  Direct
    SOCADV
    AFRAMM            -0.061       0.002      0.000      -0.065      -0.056      *


Effects from MHISP to SOCADV

    Total             -0.135       0.002      0.000      -0.138      -0.131      *
    Total indirect     0.000       0.000      0.000       0.000       0.000

  Direct
    SOCADV
    MHISP             -0.135       0.002      0.000      -0.138      -0.131      *


Effects from OTHM to SOCADV

    Total              0.145       0.002      0.000       0.141       0.149      *
    Total indirect     0.000       0.000      0.000       0.000       0.000

  Direct
    SOCADV
    OTHM               0.145       0.002      0.000       0.141       0.149      *


Effects from AFRAMF to SOCADV

    Total             -0.200       0.002      0.000      -0.204      -0.196      *
    Total indirect     0.000       0.000      0.000       0.000       0.000

  Direct
    SOCADV
    AFRAMF            -0.200       0.002      0.000      -0.204      -0.196      *


Effects from FHISP to SOCADV

    Total             -0.191       0.002      0.000      -0.194      -0.187      *
    Total indirect     0.000       0.000      0.000       0.000       0.000

  Direct
    SOCADV
    FHISP             -0.191       0.002      0.000      -0.194      -0.187      *


Effects from OTHF to SOCADV

    Total              0.005       0.002      0.010       0.001       0.008      *
    Total indirect     0.000       0.000      0.000       0.000       0.000

  Direct
    SOCADV
    OTHF               0.005       0.002      0.010       0.001       0.008      *


Effects from AFRAMM to CIG0

    Total             -0.139       0.004      0.000      -0.146      -0.131      *
    Total indirect     0.032       0.001      0.000       0.029       0.034      *

  Specific indirect 1
    CIG0
    SOCADV
    AFRAMM             0.032       0.001      0.000       0.029       0.034      *

  Direct
    CIG0
    AFRAMM            -0.170       0.004      0.000      -0.178      -0.163      *


Effects from MHISP to CIG0

    Total             -0.158       0.004      0.000      -0.166      -0.150      *
    Total indirect     0.070       0.001      0.000       0.068       0.073      *

  Specific indirect 1
    CIG0
    SOCADV
    MHISP              0.070       0.001      0.000       0.068       0.073      *

  Direct
    CIG0
    MHISP             -0.228       0.004      0.000      -0.236      -0.221      *


Effects from OTHM to CIG0

    Total             -0.161       0.005      0.000      -0.171      -0.152      *
    Total indirect    -0.076       0.001      0.000      -0.078      -0.073      *

  Specific indirect 1
    CIG0
    SOCADV
    OTHM              -0.076       0.001      0.000      -0.078      -0.073      *

  Direct
    CIG0
    OTHM              -0.085       0.005      0.000      -0.095      -0.076      *


Effects from AFRAMF to CIG0

    Total              0.043       0.004      0.000       0.036       0.051      *
    Total indirect     0.104       0.001      0.000       0.102       0.107      *

  Specific indirect 1
    CIG0
    SOCADV
    AFRAMF             0.104       0.001      0.000       0.102       0.107      *

  Direct
    CIG0
    AFRAMF            -0.061       0.004      0.000      -0.068      -0.054      *


Effects from FHISP to CIG0

    Total             -0.053       0.004      0.000      -0.060      -0.045      *
    Total indirect     0.099       0.001      0.000       0.097       0.102      *

  Specific indirect 1
    CIG0
    SOCADV
    FHISP              0.099       0.001      0.000       0.097       0.102      *

  Direct
    CIG0
    FHISP             -0.152       0.004      0.000      -0.159      -0.145      *


Effects from OTHF to CIG0

    Total             -0.063       0.004      0.000      -0.072      -0.054      *
    Total indirect    -0.002       0.001      0.010      -0.004       0.000      *

  Specific indirect 1
    CIG0
    SOCADV
    OTHF              -0.002       0.001      0.010      -0.004       0.000      *

  Direct
    CIG0
    OTHF              -0.060       0.005      0.000      -0.069      -0.052      *


Effects from AFRAMM to MEDUC

    Total             -0.034       0.002      0.000      -0.038      -0.031      *
    Total indirect    -0.041       0.002      0.000      -0.045      -0.037      *

  Specific indirect 1
    MEDUC
    CIG0
    AFRAMM             0.010       0.001      0.000       0.009       0.011      *

  Specific indirect 2
    MEDUC
    SOCADV
    AFRAMM            -0.049       0.002      0.000      -0.053      -0.045      *

  Specific indirect 3
    MEDUC
    CIG0
    SOCADV
    AFRAMM            -0.002       0.000      0.000      -0.002      -0.002      *

  Direct
    MEDUC
    AFRAMM             0.006       0.002      0.000       0.003       0.009      *


Effects from MHISP to MEDUC

    Total             -0.139       0.002      0.000      -0.142      -0.136      *
    Total indirect    -0.099       0.002      0.000      -0.103      -0.095      *

  Specific indirect 1
    MEDUC
    CIG0
    MHISP              0.013       0.001      0.000       0.012       0.015      *

  Specific indirect 2
    MEDUC
    SOCADV
    MHISP             -0.109       0.002      0.000      -0.112      -0.105      *

  Specific indirect 3
    MEDUC
    CIG0
    SOCADV
    MHISP             -0.004       0.000      0.000      -0.005      -0.004      *

  Direct
    MEDUC
    MHISP             -0.040       0.002      0.000      -0.043      -0.036      *


Effects from OTHM to MEDUC

    Total              0.088       0.002      0.000       0.084       0.091      *
    Total indirect     0.126       0.002      0.000       0.123       0.130      *

  Specific indirect 1
    MEDUC
    CIG0
    OTHM               0.005       0.000      0.000       0.004       0.006      *

  Specific indirect 2
    MEDUC
    SOCADV
    OTHM               0.117       0.002      0.000       0.114       0.121      *

  Specific indirect 3
    MEDUC
    CIG0
    SOCADV
    OTHM               0.004       0.000      0.000       0.004       0.005      *

  Direct
    MEDUC
    OTHM              -0.039       0.001      0.000      -0.042      -0.036      *


Effects from AFRAMF to MEDUC

    Total             -0.164       0.002      0.000      -0.167      -0.160      *
    Total indirect    -0.164       0.002      0.000      -0.167      -0.160      *

  Specific indirect 1
    MEDUC
    CIG0
    AFRAMF             0.004       0.000      0.000       0.003       0.004      *

  Specific indirect 2
    MEDUC
    SOCADV
    AFRAMF            -0.161       0.002      0.000      -0.164      -0.158      *

  Specific indirect 3
    MEDUC
    CIG0
    SOCADV
    AFRAMF            -0.006       0.000      0.000      -0.007      -0.005      *


Effects from FHISP to MEDUC

    Total             -0.151       0.001      0.000      -0.154      -0.148      *
    Total indirect    -0.151       0.001      0.000      -0.154      -0.148      *

  Specific indirect 1
    MEDUC
    CIG0
    FHISP              0.009       0.001      0.000       0.008       0.010      *

  Specific indirect 2
    MEDUC
    SOCADV
    FHISP             -0.154       0.001      0.000      -0.156      -0.151      *

  Specific indirect 3
    MEDUC
    CIG0
    SOCADV
    FHISP             -0.006       0.000      0.000      -0.006      -0.005      *


Effects from OTHF to MEDUC

    Total              0.007       0.002      0.000       0.004       0.011      *
    Total indirect     0.007       0.002      0.000       0.004       0.011      *

  Specific indirect 1
    MEDUC
    CIG0
    OTHF               0.004       0.000      0.000       0.003       0.004      *

  Specific indirect 2
    MEDUC
    SOCADV
    OTHF               0.004       0.002      0.010       0.001       0.007      *

  Specific indirect 3
    MEDUC
    CIG0
    SOCADV
    OTHF               0.000       0.000      0.010       0.000       0.000      *


Effects from AFRAMM to MEDUC

    Total             -0.034       0.002      0.000      -0.038      -0.031      *
    Total indirect    -0.041       0.002      0.000      -0.045      -0.037      *

  Specific indirect 1
    MEDUC
    CIG0
    AFRAMM             0.010       0.001      0.000       0.009       0.011      *

  Specific indirect 2
    MEDUC
    SOCADV
    AFRAMM            -0.049       0.002      0.000      -0.053      -0.045      *

  Specific indirect 3
    MEDUC
    CIG0
    SOCADV
    AFRAMM            -0.002       0.000      0.000      -0.002      -0.002      *

  Direct
    MEDUC
    AFRAMM             0.006       0.002      0.000       0.003       0.009      *


Effects from MHISP to MEDUC

    Total             -0.139       0.002      0.000      -0.142      -0.136      *
    Total indirect    -0.099       0.002      0.000      -0.103      -0.095      *

  Specific indirect 1
    MEDUC
    CIG0
    MHISP              0.013       0.001      0.000       0.012       0.015      *

  Specific indirect 2
    MEDUC
    SOCADV
    MHISP             -0.109       0.002      0.000      -0.112      -0.105      *

  Specific indirect 3
    MEDUC
    CIG0
    SOCADV
    MHISP             -0.004       0.000      0.000      -0.005      -0.004      *

  Direct
    MEDUC
    MHISP             -0.040       0.002      0.000      -0.043      -0.036      *


Effects from OTHM to MEDUC

    Total              0.088       0.002      0.000       0.084       0.091      *
    Total indirect     0.126       0.002      0.000       0.123       0.130      *

  Specific indirect 1
    MEDUC
    CIG0
    OTHM               0.005       0.000      0.000       0.004       0.006      *

  Specific indirect 2
    MEDUC
    SOCADV
    OTHM               0.117       0.002      0.000       0.114       0.121      *

  Specific indirect 3
    MEDUC
    CIG0
    SOCADV
    OTHM               0.004       0.000      0.000       0.004       0.005      *

  Direct
    MEDUC
    OTHM              -0.039       0.001      0.000      -0.042      -0.036      *


Effects from AFRAMF to MEDUC

    Total             -0.164       0.002      0.000      -0.167      -0.160      *
    Total indirect    -0.164       0.002      0.000      -0.167      -0.160      *

  Specific indirect 1
    MEDUC
    CIG0
    AFRAMF             0.004       0.000      0.000       0.003       0.004      *

  Specific indirect 2
    MEDUC
    SOCADV
    AFRAMF            -0.161       0.002      0.000      -0.164      -0.158      *

  Specific indirect 3
    MEDUC
    CIG0
    SOCADV
    AFRAMF            -0.006       0.000      0.000      -0.007      -0.005      *


Effects from FHISP to MEDUC

    Total             -0.151       0.001      0.000      -0.154      -0.148      *
    Total indirect    -0.151       0.001      0.000      -0.154      -0.148      *

  Specific indirect 1
    MEDUC
    CIG0
    FHISP              0.009       0.001      0.000       0.008       0.010      *

  Specific indirect 2
    MEDUC
    SOCADV
    FHISP             -0.154       0.001      0.000      -0.156      -0.151      *

  Specific indirect 3
    MEDUC
    CIG0
    SOCADV
    FHISP             -0.006       0.000      0.000      -0.006      -0.005      *


Effects from OTHF to MEDUC

    Total              0.007       0.002      0.000       0.004       0.011      *
    Total indirect     0.007       0.002      0.000       0.004       0.011      *

  Specific indirect 1
    MEDUC
    CIG0
    OTHF               0.004       0.000      0.000       0.003       0.004      *

  Specific indirect 2
    MEDUC
    SOCADV
    OTHF               0.004       0.002      0.010       0.001       0.007      *

  Specific indirect 3
    MEDUC
    CIG0
    SOCADV
    OTHF               0.000       0.000      0.010       0.000       0.000      *


Effects from AFRAMM to FEDUC

    Total             -0.047       0.002      0.000      -0.050      -0.043      *
    Total indirect    -0.047       0.002      0.000      -0.050      -0.043      *

  Specific indirect 1
    FEDUC
    SOCADV
    AFRAMM            -0.046       0.002      0.000      -0.050      -0.043      *

  Specific indirect 2
    FEDUC
    FAGE
    SOCADV
    AFRAMM             0.000       0.000      0.012       0.000       0.000      *


Effects from MHISP to FEDUC

    Total             -0.104       0.001      0.000      -0.106      -0.101      *
    Total indirect    -0.104       0.001      0.000      -0.106      -0.101      *

  Specific indirect 1
    FEDUC
    SOCADV
    MHISP             -0.103       0.001      0.000      -0.106      -0.100      *

  Specific indirect 2
    FEDUC
    FAGE
    SOCADV
    MHISP              0.000       0.000      0.012      -0.001       0.000      *


Effects from OTHM to FEDUC

    Total              0.112       0.002      0.000       0.109       0.115      *
    Total indirect     0.112       0.002      0.000       0.109       0.115      *

  Specific indirect 1
    FEDUC
    SOCADV
    OTHM               0.111       0.002      0.000       0.108       0.114      *

  Specific indirect 2
    FEDUC
    FAGE
    SOCADV
    OTHM               0.001       0.000      0.012       0.000       0.001      *


Effects from AFRAMF to FEDUC

    Total             -0.132       0.002      0.000      -0.135      -0.128      *
    Total indirect    -0.154       0.002      0.000      -0.157      -0.150      *

  Specific indirect 1
    FEDUC
    FAGE
    AFRAMF             0.000       0.000      0.012       0.000       0.000      *

  Specific indirect 2
    FEDUC
    SOCADV
    AFRAMF            -0.153       0.002      0.000      -0.157      -0.149      *

  Specific indirect 3
    FEDUC
    FAGE
    SOCADV
    AFRAMF            -0.001       0.000      0.012      -0.001       0.000      *

  Direct
    FEDUC
    AFRAMF             0.022       0.002      0.000       0.019       0.025      *


Effects from FHISP to FEDUC

    Total             -0.188       0.001      0.000      -0.191      -0.185      *
    Total indirect    -0.147       0.002      0.000      -0.150      -0.143      *

  Specific indirect 1
    FEDUC
    FAGE
    FHISP              0.000       0.000      0.015       0.000       0.000      *

  Specific indirect 2
    FEDUC
    SOCADV
    FHISP             -0.146       0.002      0.000      -0.149      -0.142      *

  Specific indirect 3
    FEDUC
    FAGE
    SOCADV
    FHISP             -0.001       0.000      0.012      -0.001       0.000      *

  Direct
    FEDUC
    FHISP             -0.042       0.002      0.000      -0.045      -0.038      *


Effects from OTHF to FEDUC

    Total              0.029       0.002      0.000       0.026       0.033      *
    Total indirect     0.004       0.002      0.007       0.001       0.007      *

  Specific indirect 1
    FEDUC
    FAGE
    OTHF               0.000       0.000      0.012       0.000       0.000      *

  Specific indirect 2
    FEDUC
    SOCADV
    OTHF               0.004       0.002      0.010       0.001       0.006      *

  Specific indirect 3
    FEDUC
    FAGE
    SOCADV
    OTHF               0.000       0.000      0.021       0.000       0.000

  Direct
    FEDUC
    OTHF               0.026       0.001      0.000       0.023       0.028      *


Effects from AFRAMM to FEDUC

    Total             -0.047       0.002      0.000      -0.050      -0.043      *
    Total indirect    -0.047       0.002      0.000      -0.050      -0.043      *

  Specific indirect 1
    FEDUC
    SOCADV
    AFRAMM            -0.046       0.002      0.000      -0.050      -0.043      *

  Specific indirect 2
    FEDUC
    FAGE
    SOCADV
    AFRAMM             0.000       0.000      0.012       0.000       0.000      *


Effects from MHISP to FEDUC

    Total             -0.104       0.001      0.000      -0.106      -0.101      *
    Total indirect    -0.104       0.001      0.000      -0.106      -0.101      *

  Specific indirect 1
    FEDUC
    SOCADV
    MHISP             -0.103       0.001      0.000      -0.106      -0.100      *

  Specific indirect 2
    FEDUC
    FAGE
    SOCADV
    MHISP              0.000       0.000      0.012      -0.001       0.000      *


Effects from OTHM to FEDUC

    Total              0.112       0.002      0.000       0.109       0.115      *
    Total indirect     0.112       0.002      0.000       0.109       0.115      *

  Specific indirect 1
    FEDUC
    SOCADV
    OTHM               0.111       0.002      0.000       0.108       0.114      *

  Specific indirect 2
    FEDUC
    FAGE
    SOCADV
    OTHM               0.001       0.000      0.012       0.000       0.001      *


Effects from AFRAMF to FEDUC

    Total             -0.132       0.002      0.000      -0.135      -0.128      *
    Total indirect    -0.154       0.002      0.000      -0.157      -0.150      *

  Specific indirect 1
    FEDUC
    FAGE
    AFRAMF             0.000       0.000      0.012       0.000       0.000      *

  Specific indirect 2
    FEDUC
    SOCADV
    AFRAMF            -0.153       0.002      0.000      -0.157      -0.149      *

  Specific indirect 3
    FEDUC
    FAGE
    SOCADV
    AFRAMF            -0.001       0.000      0.012      -0.001       0.000      *

  Direct
    FEDUC
    AFRAMF             0.022       0.002      0.000       0.019       0.025      *


Effects from FHISP to FEDUC

    Total             -0.188       0.001      0.000      -0.191      -0.185      *
    Total indirect    -0.147       0.002      0.000      -0.150      -0.143      *

  Specific indirect 1
    FEDUC
    FAGE
    FHISP              0.000       0.000      0.015       0.000       0.000      *

  Specific indirect 2
    FEDUC
    SOCADV
    FHISP             -0.146       0.002      0.000      -0.149      -0.142      *

  Specific indirect 3
    FEDUC
    FAGE
    SOCADV
    FHISP             -0.001       0.000      0.012      -0.001       0.000      *

  Direct
    FEDUC
    FHISP             -0.042       0.002      0.000      -0.045      -0.038      *


Effects from OTHF to FEDUC

    Total              0.029       0.002      0.000       0.026       0.033      *
    Total indirect     0.004       0.002      0.007       0.001       0.007      *

  Specific indirect 1
    FEDUC
    FAGE
    OTHF               0.000       0.000      0.012       0.000       0.000      *

  Specific indirect 2
    FEDUC
    SOCADV
    OTHF               0.004       0.002      0.010       0.001       0.006      *

  Specific indirect 3
    FEDUC
    FAGE
    SOCADV
    OTHF               0.000       0.000      0.021       0.000       0.000

  Direct
    FEDUC
    OTHF               0.026       0.001      0.000       0.023       0.028      *


Effects from AFRAMM to MAGE

    Total             -0.045       0.002      0.000      -0.048      -0.042      *
    Total indirect    -0.044       0.002      0.000      -0.048      -0.041      *

  Specific indirect 1
    MAGE
    CIG0
    AFRAMM            -0.002       0.000      0.000      -0.003      -0.001      *

  Specific indirect 2
    MAGE
    SOCADV
    AFRAMM            -0.043       0.002      0.000      -0.046      -0.040      *

  Specific indirect 3
    MAGE
    CIG0
    SOCADV
    AFRAMM             0.000       0.000      0.000       0.000       0.001      *

  Direct
    MAGE
    AFRAMM            -0.001       0.001      0.327      -0.003       0.002


Effects from MHISP to MAGE

    Total             -0.085       0.001      0.000      -0.087      -0.082      *
    Total indirect    -0.097       0.002      0.000      -0.100      -0.094      *

  Specific indirect 1
    MAGE
    CIG0
    MHISP             -0.003       0.001      0.000      -0.004      -0.001      *

  Specific indirect 2
    MAGE
    SOCADV
    MHISP             -0.095       0.001      0.000      -0.098      -0.092      *

  Specific indirect 3
    MAGE
    CIG0
    SOCADV
    MHISP              0.001       0.000      0.000       0.000       0.001      *

  Direct
    MAGE
    MHISP              0.012       0.001      0.000       0.010       0.015      *


Effects from OTHM to MAGE

    Total              0.098       0.001      0.000       0.095       0.101      *
    Total indirect     0.101       0.002      0.000       0.098       0.104      *

  Specific indirect 1
    MAGE
    CIG0
    OTHM              -0.001       0.000      0.000      -0.001      -0.001      *

  Specific indirect 2
    MAGE
    SOCADV
    OTHM               0.102       0.002      0.000       0.099       0.106      *

  Specific indirect 3
    MAGE
    CIG0
    SOCADV
    OTHM              -0.001       0.000      0.000      -0.001       0.000      *

  Direct
    MAGE
    OTHM              -0.002       0.001      0.019      -0.004       0.000      *


Effects from AFRAMF to MAGE

    Total             -0.140       0.001      0.000      -0.143      -0.137      *
    Total indirect    -0.140       0.001      0.000      -0.143      -0.137      *

  Specific indirect 1
    MAGE
    CIG0
    AFRAMF            -0.001       0.000      0.000      -0.001       0.000      *

  Specific indirect 2
    MAGE
    SOCADV
    AFRAMF            -0.141       0.002      0.000      -0.144      -0.138      *

  Specific indirect 3
    MAGE
    CIG0
    SOCADV
    AFRAMF             0.001       0.000      0.000       0.001       0.002      *


Effects from FHISP to MAGE

    Total             -0.135       0.001      0.000      -0.138      -0.133      *
    Total indirect    -0.135       0.001      0.000      -0.138      -0.133      *

  Specific indirect 1
    MAGE
    CIG0
    FHISP             -0.002       0.000      0.000      -0.002      -0.001      *

  Specific indirect 2
    MAGE
    SOCADV
    FHISP             -0.134       0.001      0.000      -0.137      -0.132      *

  Specific indirect 3
    MAGE
    CIG0
    SOCADV
    FHISP              0.001       0.000      0.000       0.001       0.002      *


Effects from OTHF to MAGE

    Total              0.003       0.001      0.032       0.000       0.005
    Total indirect     0.003       0.001      0.032       0.000       0.005

  Specific indirect 1
    MAGE
    CIG0
    OTHF              -0.001       0.000      0.000      -0.001       0.000      *

  Specific indirect 2
    MAGE
    SOCADV
    OTHF               0.003       0.001      0.010       0.000       0.006      *

  Specific indirect 3
    MAGE
    CIG0
    SOCADV
    OTHF               0.000       0.000      0.010       0.000       0.000      *


Effects from AFRAMM to FAGE

    Total             -0.034       0.001      0.000      -0.037      -0.032      *
    Total indirect    -0.034       0.001      0.000      -0.037      -0.032      *

  Specific indirect 1
    FAGE
    SOCADV
    AFRAMM            -0.034       0.001      0.000      -0.037      -0.032      *


Effects from MHISP to FAGE

    Total             -0.076       0.001      0.000      -0.078      -0.074      *
    Total indirect    -0.076       0.001      0.000      -0.078      -0.074      *

  Specific indirect 1
    FAGE
    SOCADV
    MHISP             -0.076       0.001      0.000      -0.078      -0.074      *


Effects from OTHM to FAGE

    Total              0.082       0.001      0.000       0.079       0.084      *
    Total indirect     0.082       0.001      0.000       0.079       0.084      *

  Specific indirect 1
    FAGE
    SOCADV
    OTHM               0.082       0.001      0.000       0.079       0.084      *


Effects from AFRAMF to FAGE

    Total             -0.098       0.001      0.000      -0.101      -0.095      *
    Total indirect    -0.112       0.001      0.000      -0.115      -0.110      *

  Specific indirect 1
    FAGE
    SOCADV
    AFRAMF            -0.112       0.001      0.000      -0.115      -0.110      *

  Direct
    FAGE
    AFRAMF             0.015       0.001      0.000       0.013       0.017      *


Effects from FHISP to FAGE

    Total             -0.104       0.001      0.000      -0.107      -0.102      *
    Total indirect    -0.107       0.001      0.000      -0.110      -0.105      *

  Specific indirect 1
    FAGE
    SOCADV
    FHISP             -0.107       0.001      0.000      -0.110      -0.105      *

  Direct
    FAGE
    FHISP              0.003       0.001      0.003       0.001       0.005      *


Effects from OTHF to FAGE

    Total              0.030       0.001      0.000       0.027       0.032      *
    Total indirect     0.003       0.001      0.010       0.000       0.005      *

  Specific indirect 1
    FAGE
    SOCADV
    OTHF               0.003       0.001      0.010       0.000       0.005      *

  Direct
    FAGE
    OTHF               0.027       0.001      0.000       0.025       0.029      *


Effects from AFRAMM to BMI

    Total              0.026       0.001      0.000       0.024       0.029      *
    Total indirect     0.017       0.001      0.000       0.015       0.020      *

  Specific indirect 1
    BMI
    MEDUC
    AFRAMM             0.001       0.000      0.000       0.001       0.002      *

  Specific indirect 2
    BMI
    CIG0
    AFRAMM             0.003       0.001      0.000       0.002       0.004      *

  Specific indirect 3
    BMI
    MAGE
    AFRAMM             0.000       0.000      0.327      -0.001       0.000

  Specific indirect 4
    BMI
    SOCADV
    AFRAMM             0.034       0.002      0.000       0.031       0.037      *

  Specific indirect 5
    BMI
    MEDUC
    CIG0
    AFRAMM             0.002       0.000      0.000       0.002       0.002      *

  Specific indirect 6
    BMI
    MEDUC
    SOCADV
    AFRAMM            -0.011       0.001      0.000      -0.012      -0.010      *

  Specific indirect 7
    BMI
    CIG0
    SOCADV
    AFRAMM            -0.001       0.000      0.000      -0.001       0.000      *

  Specific indirect 8
    BMI
    MAGE
    CIG0
    AFRAMM             0.000       0.000      0.000      -0.001       0.000      *

  Specific indirect 9
    BMI
    MAGE
    SOCADV
    AFRAMM            -0.010       0.000      0.000      -0.011      -0.009      *

  Specific indirect 10
    BMI
    MEDUC
    CIG0
    SOCADV
    AFRAMM             0.000       0.000      0.000       0.000       0.000      *

  Specific indirect 11
    BMI
    MAGE
    CIG0
    SOCADV
    AFRAMM             0.000       0.000      0.000       0.000       0.000      *

  Direct
    BMI
    AFRAMM             0.008       0.002      0.000       0.005       0.012      *


Effects from MHISP to BMI

    Total              0.019       0.001      0.000       0.017       0.022      *
    Total indirect     0.026       0.001      0.000       0.023       0.028      *

  Specific indirect 1
    BMI
    MEDUC
    MHISP             -0.009       0.000      0.000      -0.010      -0.008      *

  Specific indirect 2
    BMI
    CIG0
    MHISP              0.004       0.001      0.000       0.002       0.005      *

  Specific indirect 3
    BMI
    MAGE
    MHISP              0.003       0.000      0.000       0.002       0.003      *

  Specific indirect 4
    BMI
    SOCADV
    MHISP              0.075       0.002      0.000       0.070       0.079      *

  Specific indirect 5
    BMI
    MEDUC
    CIG0
    MHISP              0.003       0.000      0.000       0.003       0.003      *

  Specific indirect 6
    BMI
    MEDUC
    SOCADV
    MHISP             -0.025       0.001      0.000      -0.027      -0.022      *

  Specific indirect 7
    BMI
    CIG0
    SOCADV
    MHISP             -0.001       0.000      0.000      -0.002      -0.001      *

  Specific indirect 8
    BMI
    MAGE
    CIG0
    MHISP             -0.001       0.000      0.000      -0.001       0.000      *

  Specific indirect 9
    BMI
    MAGE
    SOCADV
    MHISP             -0.022       0.001      0.000      -0.023      -0.021      *

  Specific indirect 10
    BMI
    MEDUC
    CIG0
    SOCADV
    MHISP             -0.001       0.000      0.000      -0.001      -0.001      *

  Specific indirect 11
    BMI
    MAGE
    CIG0
    SOCADV
    MHISP              0.000       0.000      0.000       0.000       0.000      *

  Direct
    BMI
    MHISP             -0.006       0.002      0.001      -0.010      -0.002      *


Effects from OTHM to BMI

    Total             -0.118       0.001      0.000      -0.121      -0.116      *
    Total indirect    -0.035       0.001      0.000      -0.037      -0.033      *

  Specific indirect 1
    BMI
    MEDUC
    OTHM              -0.009       0.001      0.000      -0.010      -0.008      *

  Specific indirect 2
    BMI
    CIG0
    OTHM               0.001       0.000      0.000       0.001       0.002      *

  Specific indirect 3
    BMI
    MAGE
    OTHM              -0.001       0.000      0.019      -0.001       0.000      *

  Specific indirect 4
    BMI
    SOCADV
    OTHM              -0.080       0.002      0.000      -0.085      -0.076      *

  Specific indirect 5
    BMI
    MEDUC
    CIG0
    OTHM               0.001       0.000      0.000       0.001       0.001      *

  Specific indirect 6
    BMI
    MEDUC
    SOCADV
    OTHM               0.027       0.001      0.000       0.024       0.029      *

  Specific indirect 7
    BMI
    CIG0
    SOCADV
    OTHM               0.001       0.000      0.000       0.001       0.002      *

  Specific indirect 8
    BMI
    MAGE
    CIG0
    OTHM               0.000       0.000      0.000       0.000       0.000      *

  Specific indirect 9
    BMI
    MAGE
    SOCADV
    OTHM               0.024       0.001      0.000       0.023       0.025      *

  Specific indirect 10
    BMI
    MEDUC
    CIG0
    SOCADV
    OTHM               0.001       0.000      0.000       0.001       0.001      *

  Specific indirect 11
    BMI
    MAGE
    CIG0
    SOCADV
    OTHM               0.000       0.000      0.000       0.000       0.000      *

  Direct
    BMI
    OTHM              -0.083       0.002      0.000      -0.087      -0.080      *


Effects from AFRAMF to BMI

    Total              0.040       0.001      0.000       0.038       0.041      *
    Total indirect     0.040       0.001      0.000       0.038       0.041      *

  Specific indirect 1
    BMI
    CIG0
    AFRAMF             0.001       0.000      0.000       0.001       0.001      *

  Specific indirect 2
    BMI
    SOCADV
    AFRAMF             0.111       0.003      0.000       0.105       0.116      *

  Specific indirect 3
    BMI
    MEDUC
    CIG0
    AFRAMF             0.001       0.000      0.000       0.001       0.001      *

  Specific indirect 4
    BMI
    MEDUC
    SOCADV
    AFRAMF            -0.037       0.001      0.000      -0.039      -0.034      *

  Specific indirect 5
    BMI
    CIG0
    SOCADV
    AFRAMF            -0.002       0.000      0.000      -0.002      -0.001      *

  Specific indirect 6
    BMI
    MAGE
    CIG0
    AFRAMF             0.000       0.000      0.000       0.000       0.000      *

  Specific indirect 7
    BMI
    MAGE
    SOCADV
    AFRAMF            -0.033       0.001      0.000      -0.034      -0.032      *

  Specific indirect 8
    BMI
    MEDUC
    CIG0
    SOCADV
    AFRAMF            -0.001       0.000      0.000      -0.002      -0.001      *

  Specific indirect 9
    BMI
    MAGE
    CIG0
    SOCADV
    AFRAMF             0.000       0.000      0.000       0.000       0.000      *


Effects from FHISP to BMI

    Total              0.041       0.001      0.000       0.039       0.042      *
    Total indirect     0.041       0.001      0.000       0.039       0.042      *

  Specific indirect 1
    BMI
    CIG0
    FHISP              0.002       0.001      0.000       0.001       0.004      *

  Specific indirect 2
    BMI
    SOCADV
    FHISP              0.106       0.002      0.000       0.101       0.110      *

  Specific indirect 3
    BMI
    MEDUC
    CIG0
    FHISP              0.002       0.000      0.000       0.002       0.002      *

  Specific indirect 4
    BMI
    MEDUC
    SOCADV
    FHISP             -0.035       0.001      0.000      -0.037      -0.032      *

  Specific indirect 5
    BMI
    CIG0
    SOCADV
    FHISP             -0.002       0.000      0.000      -0.002      -0.001      *

  Specific indirect 6
    BMI
    MAGE
    CIG0
    FHISP              0.000       0.000      0.000      -0.001       0.000      *

  Specific indirect 7
    BMI
    MAGE
    SOCADV
    FHISP             -0.031       0.001      0.000      -0.033      -0.031      *

  Specific indirect 8
    BMI
    MEDUC
    CIG0
    SOCADV
    FHISP             -0.001       0.000      0.000      -0.001      -0.001      *

  Specific indirect 9
    BMI
    MAGE
    CIG0
    SOCADV
    FHISP              0.000       0.000      0.000       0.000       0.000      *


Effects from OTHF to BMI

    Total              0.001       0.000      0.048       0.000       0.002
    Total indirect     0.001       0.000      0.048       0.000       0.002

  Specific indirect 1
    BMI
    CIG0
    OTHF               0.001       0.000      0.000       0.001       0.001      *

  Specific indirect 2
    BMI
    SOCADV
    OTHF              -0.003       0.001      0.010      -0.005       0.000      *

  Specific indirect 3
    BMI
    MEDUC
    CIG0
    OTHF               0.001       0.000      0.000       0.001       0.001      *

  Specific indirect 4
    BMI
    MEDUC
    SOCADV
    OTHF               0.001       0.000      0.010       0.000       0.002      *

  Specific indirect 5
    BMI
    CIG0
    SOCADV
    OTHF               0.000       0.000      0.010       0.000       0.000      *

  Specific indirect 6
    BMI
    MAGE
    CIG0
    OTHF               0.000       0.000      0.000       0.000       0.000      *

  Specific indirect 7
    BMI
    MAGE
    SOCADV
    OTHF               0.001       0.000      0.010       0.000       0.001      *

  Specific indirect 8
    BMI
    MEDUC
    CIG0
    SOCADV
    OTHF               0.000       0.000      0.010       0.000       0.000      *

  Specific indirect 9
    BMI
    MAGE
    CIG0
    SOCADV
    OTHF               0.000       0.000      0.010       0.000       0.000      *


Effects from AFRAMM to MHT

    Total             -0.011       0.001      0.000      -0.013      -0.009      *
    Total indirect    -0.011       0.000      0.000      -0.012      -0.010      *

  Specific indirect 1
    MHT
    SOCADV
    AFRAMM            -0.011       0.000      0.000      -0.012      -0.010      *

  Direct
    MHT
    AFRAMM             0.000       0.001      0.448      -0.002       0.002


Effects from MHISP to MHT

    Total             -0.211       0.001      0.000      -0.213      -0.208      *
    Total indirect    -0.024       0.000      0.000      -0.025      -0.024      *

  Specific indirect 1
    MHT
    SOCADV
    MHISP             -0.024       0.000      0.000      -0.025      -0.024      *

  Direct
    MHT
    MHISP             -0.186       0.001      0.000      -0.189      -0.184      *


Effects from OTHM to MHT

    Total             -0.189       0.001      0.000      -0.191      -0.186      *
    Total indirect     0.026       0.000      0.000       0.025       0.027      *

  Specific indirect 1
    MHT
    SOCADV
    OTHM               0.026       0.000      0.000       0.025       0.027      *

  Direct
    MHT
    OTHM              -0.215       0.001      0.000      -0.217      -0.213      *


Effects from AFRAMF to MHT

    Total             -0.036       0.000      0.000      -0.037      -0.035      *
    Total indirect    -0.036       0.000      0.000      -0.037      -0.035      *

  Specific indirect 1
    MHT
    SOCADV
    AFRAMF            -0.036       0.000      0.000      -0.037      -0.035      *


Effects from FHISP to MHT

    Total             -0.035       0.000      0.000      -0.035      -0.034      *
    Total indirect    -0.035       0.000      0.000      -0.035      -0.034      *

  Specific indirect 1
    MHT
    SOCADV
    FHISP             -0.035       0.000      0.000      -0.035      -0.034      *


Effects from OTHF to MHT

    Total              0.001       0.000      0.010       0.000       0.002      *
    Total indirect     0.001       0.000      0.010       0.000       0.002      *

  Specific indirect 1
    MHT
    SOCADV
    OTHF               0.001       0.000      0.010       0.000       0.002      *


Effects from AFRAMM to PAYER

    Total             -0.113       0.002      0.000      -0.118      -0.109      *
    Total indirect    -0.045       0.002      0.000      -0.049      -0.042      *

  Specific indirect 1
    PAYER
    SOCADV
    AFRAMM            -0.048       0.002      0.000      -0.052      -0.045      *

  Specific indirect 2
    PAYER
    FEDUC
    SOCADV
    AFRAMM             0.003       0.000      0.000       0.002       0.004      *

  Specific indirect 3
    PAYER
    FAGE
    SOCADV
    AFRAMM             0.000       0.000      0.208       0.000       0.000

  Specific indirect 4
    PAYER
    FEDUC
    FAGE
    SOCADV
    AFRAMM             0.000       0.000      0.012       0.000       0.000      *

  Direct
    PAYER
    AFRAMM            -0.068       0.002      0.000      -0.072      -0.064      *


Effects from MHISP to PAYER

    Total             -0.146       0.002      0.000      -0.150      -0.143      *
    Total indirect    -0.101       0.001      0.000      -0.103      -0.098      *

  Specific indirect 1
    PAYER
    SOCADV
    MHISP             -0.108       0.002      0.000      -0.111      -0.104      *

  Specific indirect 2
    PAYER
    FEDUC
    SOCADV
    MHISP              0.007       0.001      0.000       0.005       0.008      *

  Specific indirect 3
    PAYER
    FAGE
    SOCADV
    MHISP              0.000       0.000      0.208       0.000       0.001

  Specific indirect 4
    PAYER
    FEDUC
    FAGE
    SOCADV
    MHISP              0.000       0.000      0.012       0.000       0.000      *

  Direct
    PAYER
    MHISP             -0.046       0.002      0.000      -0.049      -0.042      *


Effects from OTHM to PAYER

    Total              0.017       0.002      0.000       0.012       0.021      *
    Total indirect     0.109       0.002      0.000       0.106       0.112      *

  Specific indirect 1
    PAYER
    SOCADV
    OTHM               0.116       0.002      0.000       0.112       0.120      *

  Specific indirect 2
    PAYER
    FEDUC
    SOCADV
    OTHM              -0.007       0.001      0.000      -0.009      -0.006      *

  Specific indirect 3
    PAYER
    FAGE
    SOCADV
    OTHM               0.000       0.000      0.208      -0.001       0.000

  Specific indirect 4
    PAYER
    FEDUC
    FAGE
    SOCADV
    OTHM               0.000       0.000      0.012       0.000       0.000      *

  Direct
    PAYER
    OTHM              -0.092       0.002      0.000      -0.097      -0.088      *


Effects from AFRAMF to PAYER

    Total             -0.183       0.002      0.000      -0.187      -0.178      *
    Total indirect    -0.151       0.002      0.000      -0.155      -0.147      *

  Specific indirect 1
    PAYER
    FEDUC
    AFRAMF            -0.001       0.000      0.000      -0.002      -0.001      *

  Specific indirect 2
    PAYER
    FAGE
    AFRAMF             0.000       0.000      0.208       0.000       0.000

  Specific indirect 3
    PAYER
    SOCADV
    AFRAMF            -0.160       0.003      0.000      -0.165      -0.154      *

  Specific indirect 4
    PAYER
    FEDUC
    FAGE
    AFRAMF             0.000       0.000      0.012       0.000       0.000      *

  Specific indirect 5
    PAYER
    FEDUC
    SOCADV
    AFRAMF             0.010       0.001      0.000       0.008       0.012      *

  Specific indirect 6
    PAYER
    FAGE
    SOCADV
    AFRAMF             0.000       0.000      0.208       0.000       0.001

  Specific indirect 7
    PAYER
    FEDUC
    FAGE
    SOCADV
    AFRAMF             0.000       0.000      0.012       0.000       0.000      *

  Direct
    PAYER
    AFRAMF            -0.032       0.002      0.000      -0.036      -0.027      *


Effects from FHISP to PAYER

    Total             -0.166       0.002      0.000      -0.170      -0.163      *
    Total indirect    -0.140       0.002      0.000      -0.143      -0.137      *

  Specific indirect 1
    PAYER
    FEDUC
    FHISP              0.003       0.000      0.000       0.002       0.003      *

  Specific indirect 2
    PAYER
    FAGE
    FHISP              0.000       0.000      0.208       0.000       0.000

  Specific indirect 3
    PAYER
    SOCADV
    FHISP             -0.152       0.003      0.000      -0.158      -0.147      *

  Specific indirect 4
    PAYER
    FEDUC
    FAGE
    FHISP              0.000       0.000      0.015       0.000       0.000      *

  Specific indirect 5
    PAYER
    FEDUC
    SOCADV
    FHISP              0.010       0.001      0.000       0.007       0.012      *

  Specific indirect 6
    PAYER
    FAGE
    SOCADV
    FHISP              0.000       0.000      0.208       0.000       0.001

  Specific indirect 7
    PAYER
    FEDUC
    FAGE
    SOCADV
    FHISP              0.000       0.000      0.012       0.000       0.000      *

  Direct
    PAYER
    FHISP             -0.027       0.002      0.000      -0.030      -0.023      *


Effects from OTHF to PAYER

    Total             -0.030       0.002      0.000      -0.034      -0.025      *
    Total indirect     0.002       0.002      0.139      -0.001       0.005

  Specific indirect 1
    PAYER
    FEDUC
    OTHF              -0.002       0.000      0.000      -0.002      -0.001      *

  Specific indirect 2
    PAYER
    FAGE
    OTHF               0.000       0.000      0.208       0.000       0.000

  Specific indirect 3
    PAYER
    SOCADV
    OTHF               0.004       0.002      0.010       0.001       0.007      *

  Specific indirect 4
    PAYER
    FEDUC
    FAGE
    OTHF               0.000       0.000      0.012       0.000       0.000      *

  Specific indirect 5
    PAYER
    FEDUC
    SOCADV
    OTHF               0.000       0.000      0.010       0.000       0.000      *

  Specific indirect 6
    PAYER
    FAGE
    SOCADV
    OTHF               0.000       0.000      0.214       0.000       0.000

  Specific indirect 7
    PAYER
    FEDUC
    FAGE
    SOCADV
    OTHF               0.000       0.000      0.021       0.000       0.000

  Direct
    PAYER
    OTHF              -0.031       0.002      0.000      -0.036      -0.027      *


Effects from SOCADV to PAYER

    Total              0.748       0.003      0.000       0.744       0.753      *
    Total indirect    -0.052       0.007      0.000      -0.066      -0.039      *

  Specific indirect 1
    PAYER
    FEDUC
    SOCADV            -0.050       0.006      0.000      -0.062      -0.039      *

  Specific indirect 2
    PAYER
    FAGE
    SOCADV            -0.001       0.002      0.208      -0.004       0.002

  Specific indirect 3
    PAYER
    FEDUC
    FAGE
    SOCADV             0.000       0.000      0.012       0.000       0.000      *

  Direct
    PAYER
    SOCADV             0.800       0.009      0.000       0.783       0.818      *


Effects from CIG0 to PAYER

    Total              0.000       0.000      0.000       0.000       0.000
    Total indirect     0.000       0.000      0.000       0.000       0.000


Effects from MAGE to PAYER

    Total              0.000       0.000      0.000       0.000       0.000
    Total indirect     0.000       0.000      0.000       0.000       0.000


Effects from FAGE to PAYER

    Total             -0.003       0.003      0.157      -0.008       0.002
    Total indirect     0.000       0.000      0.012      -0.001       0.000      *

  Specific indirect 1
    PAYER
    FEDUC
    FAGE               0.000       0.000      0.012      -0.001       0.000      *

  Direct
    PAYER
    FAGE              -0.002       0.003      0.208      -0.008       0.003


Effects from MEDUC to PAYER

    Total              0.000       0.000      0.000       0.000       0.000
    Total indirect     0.000       0.000      0.000       0.000       0.000


Effects from FEDUC to PAYER

    Total             -0.066       0.007      0.000      -0.080      -0.052      *
    Total indirect     0.000       0.000      0.000       0.000       0.000

  Direct
    PAYER
    FEDUC             -0.066       0.007      0.000      -0.080      -0.052      *


Effects from MHT to PAYER

    Total              0.000       0.000      0.000       0.000       0.000
    Total indirect     0.000       0.000      0.000       0.000       0.000


Effects from BMI to PAYER

    Total              0.000       0.000      0.000       0.000       0.000
    Total indirect     0.000       0.000      0.000       0.000       0.000


Effects from AFRAMM to WIC

    Total              0.115       0.002      0.000       0.111       0.119      *
    Total indirect     0.044       0.002      0.000       0.041       0.047      *

  Specific indirect 1
    WIC
    MEDUC
    AFRAMM             0.000       0.000      0.000       0.000       0.000      *

  Specific indirect 2
    WIC
    MAGE
    AFRAMM             0.000       0.000      0.327       0.000       0.000

  Specific indirect 3
    WIC
    SOCADV
    AFRAMM             0.042       0.002      0.000       0.039       0.046      *

  Specific indirect 4
    WIC
    MEDUC
    CIG0
    AFRAMM             0.000       0.000      0.000       0.000       0.000      *

  Specific indirect 5
    WIC
    MEDUC
    SOCADV
    AFRAMM            -0.002       0.000      0.000      -0.002      -0.001      *

  Specific indirect 6
    WIC
    MAGE
    CIG0
    AFRAMM             0.000       0.000      0.000       0.000       0.000      *

  Specific indirect 7
    WIC
    MAGE
    SOCADV
    AFRAMM             0.003       0.000      0.000       0.002       0.003      *

  Specific indirect 8
    WIC
    MEDUC
    CIG0
    SOCADV
    AFRAMM             0.000       0.000      0.000       0.000       0.000      *

  Specific indirect 9
    WIC
    MAGE
    CIG0
    SOCADV
    AFRAMM             0.000       0.000      0.000       0.000       0.000      *

  Direct
    WIC
    AFRAMM             0.071       0.002      0.000       0.067       0.075      *


Effects from MHISP to WIC

    Total              0.149       0.002      0.000       0.145       0.152      *
    Total indirect     0.095       0.001      0.000       0.092       0.098      *

  Specific indirect 1
    WIC
    MEDUC
    MHISP             -0.001       0.000      0.000      -0.002       0.000      *

  Specific indirect 2
    WIC
    MAGE
    MHISP             -0.001       0.000      0.000      -0.001      -0.001      *

  Specific indirect 3
    WIC
    SOCADV
    MHISP              0.094       0.002      0.000       0.089       0.099      *

  Specific indirect 4
    WIC
    MEDUC
    CIG0
    MHISP              0.000       0.000      0.000       0.000       0.001      *

  Specific indirect 5
    WIC
    MEDUC
    SOCADV
    MHISP             -0.003       0.001      0.000      -0.005      -0.001      *

  Specific indirect 6
    WIC
    MAGE
    CIG0
    MHISP              0.000       0.000      0.000       0.000       0.000      *

  Specific indirect 7
    WIC
    MAGE
    SOCADV
    MHISP              0.006       0.000      0.000       0.005       0.006      *

  Specific indirect 8
    WIC
    MEDUC
    CIG0
    SOCADV
    MHISP              0.000       0.000      0.000       0.000       0.000      *

  Specific indirect 9
    WIC
    MAGE
    CIG0
    SOCADV
    MHISP              0.000       0.000      0.000       0.000       0.000      *

  Direct
    WIC
    MHISP              0.054       0.002      0.000       0.050       0.058      *


Effects from OTHM to WIC

    Total             -0.035       0.002      0.000      -0.040      -0.030      *
    Total indirect    -0.105       0.002      0.000      -0.108      -0.101      *

  Specific indirect 1
    WIC
    MEDUC
    OTHM              -0.001       0.000      0.000      -0.002       0.000      *

  Specific indirect 2
    WIC
    MAGE
    OTHM               0.000       0.000      0.019       0.000       0.000      *

  Specific indirect 3
    WIC
    SOCADV
    OTHM              -0.102       0.003      0.000      -0.107      -0.096      *

  Specific indirect 4
    WIC
    MEDUC
    CIG0
    OTHM               0.000       0.000      0.000       0.000       0.000      *

  Specific indirect 5
    WIC
    MEDUC
    SOCADV
    OTHM               0.004       0.001      0.000       0.001       0.006      *

  Specific indirect 6
    WIC
    MAGE
    CIG0
    OTHM               0.000       0.000      0.000       0.000       0.000      *

  Specific indirect 7
    WIC
    MAGE
    SOCADV
    OTHM              -0.006       0.000      0.000      -0.007      -0.005      *

  Specific indirect 8
    WIC
    MEDUC
    CIG0
    SOCADV
    OTHM               0.000       0.000      0.000       0.000       0.000      *

  Specific indirect 9
    WIC
    MAGE
    CIG0
    SOCADV
    OTHM               0.000       0.000      0.000       0.000       0.000      *

  Direct
    WIC
    OTHM               0.070       0.003      0.000       0.065       0.075      *


Effects from AFRAMF to WIC

    Total              0.190       0.002      0.000       0.186       0.195      *
    Total indirect     0.143       0.002      0.000       0.140       0.146      *

  Specific indirect 1
    WIC
    SOCADV
    AFRAMF             0.140       0.003      0.000       0.134       0.145      *

  Specific indirect 2
    WIC
    MEDUC
    CIG0
    AFRAMF             0.000       0.000      0.000       0.000       0.000      *

  Specific indirect 3
    WIC
    MEDUC
    SOCADV
    AFRAMF            -0.005       0.002      0.000      -0.008      -0.002      *

  Specific indirect 4
    WIC
    MAGE
    CIG0
    AFRAMF             0.000       0.000      0.000       0.000       0.000      *

  Specific indirect 5
    WIC
    MAGE
    SOCADV
    AFRAMF             0.008       0.001      0.000       0.007       0.010      *

  Specific indirect 6
    WIC
    MEDUC
    CIG0
    SOCADV
    AFRAMF             0.000       0.000      0.000       0.000       0.000      *

  Specific indirect 7
    WIC
    MAGE
    CIG0
    SOCADV
    AFRAMF             0.000       0.000      0.000       0.000       0.000      *

  Direct
    WIC
    AFRAMF             0.047       0.002      0.000       0.043       0.052      *


Effects from FHISP to WIC

    Total              0.185       0.002      0.000       0.181       0.188      *
    Total indirect     0.136       0.001      0.000       0.134       0.139      *

  Specific indirect 1
    WIC
    SOCADV
    FHISP              0.133       0.003      0.000       0.128       0.138      *

  Specific indirect 2
    WIC
    MEDUC
    CIG0
    FHISP              0.000       0.000      0.000       0.000       0.000      *

  Specific indirect 3
    WIC
    MEDUC
    SOCADV
    FHISP             -0.005       0.001      0.000      -0.008      -0.002      *

  Specific indirect 4
    WIC
    MAGE
    CIG0
    FHISP              0.000       0.000      0.000       0.000       0.000      *

  Specific indirect 5
    WIC
    MAGE
    SOCADV
    FHISP              0.008       0.001      0.000       0.007       0.009      *

  Specific indirect 6
    WIC
    MEDUC
    CIG0
    SOCADV
    FHISP              0.000       0.000      0.000       0.000       0.000      *

  Specific indirect 7
    WIC
    MAGE
    CIG0
    SOCADV
    FHISP              0.000       0.000      0.000       0.000       0.000      *

  Direct
    WIC
    FHISP              0.048       0.002      0.000       0.045       0.052      *


Effects from OTHF to WIC

    Total              0.044       0.002      0.000       0.039       0.049      *
    Total indirect    -0.003       0.001      0.013      -0.006       0.000      *

  Specific indirect 1
    WIC
    SOCADV
    OTHF              -0.003       0.001      0.010      -0.006       0.000      *

  Specific indirect 2
    WIC
    MEDUC
    CIG0
    OTHF               0.000       0.000      0.000       0.000       0.000      *

  Specific indirect 3
    WIC
    MEDUC
    SOCADV
    OTHF               0.000       0.000      0.010       0.000       0.000      *

  Specific indirect 4
    WIC
    MAGE
    CIG0
    OTHF               0.000       0.000      0.000       0.000       0.000      *

  Specific indirect 5
    WIC
    MAGE
    SOCADV
    OTHF               0.000       0.000      0.010       0.000       0.000      *

  Specific indirect 6
    WIC
    MEDUC
    CIG0
    SOCADV
    OTHF               0.000       0.000      0.010       0.000       0.000      *

  Specific indirect 7
    WIC
    MAGE
    CIG0
    SOCADV
    OTHF               0.000       0.000      0.010       0.000       0.000      *

  Direct
    WIC
    OTHF               0.047       0.002      0.000       0.043       0.051      *


Effects from SOCADV to WIC

    Total             -0.714       0.004      0.000      -0.721      -0.707      *
    Total indirect    -0.015       0.010      0.060      -0.036       0.005

  Specific indirect 1
    WIC
    MEDUC
    SOCADV             0.026       0.008      0.000       0.009       0.040      *

  Specific indirect 2
    WIC
    MAGE
    SOCADV            -0.042       0.003      0.000      -0.047      -0.036      *

  Specific indirect 3
    WIC
    MEDUC
    CIG0
    SOCADV             0.001       0.000      0.000       0.000       0.001      *

  Specific indirect 4
    WIC
    MAGE
    CIG0
    SOCADV             0.000       0.000      0.000       0.000       0.000      *

  Direct
    WIC
    SOCADV            -0.700       0.014      0.000      -0.726      -0.672      *


Effects from CIG0 to WIC

    Total             -0.003       0.001      0.000      -0.004      -0.001      *
    Total indirect    -0.003       0.001      0.000      -0.004      -0.001      *

  Specific indirect 1
    WIC
    MEDUC
    CIG0              -0.002       0.001      0.000      -0.003      -0.001      *

  Specific indirect 2
    WIC
    MAGE
    CIG0              -0.001       0.000      0.000      -0.001       0.000      *


Effects from MAGE to WIC

    Total             -0.059       0.004      0.000      -0.067      -0.051      *
    Total indirect     0.000       0.000      0.000       0.000       0.000

  Direct
    WIC
    MAGE              -0.059       0.004      0.000      -0.067      -0.051      *


Effects from FAGE to WIC

    Total              0.000       0.000      0.000       0.000       0.000
    Total indirect     0.000       0.000      0.000       0.000       0.000


Effects from MEDUC to WIC

    Total              0.032       0.010      0.000       0.011       0.049      *
    Total indirect     0.000       0.000      0.000       0.000       0.000

  Direct
    WIC
    MEDUC              0.032       0.010      0.000       0.011       0.049      *


Effects from FEDUC to WIC

    Total              0.000       0.000      0.000       0.000       0.000
    Total indirect     0.000       0.000      0.000       0.000       0.000


Effects from MHT to WIC

    Total              0.000       0.000      0.000       0.000       0.000
    Total indirect     0.000       0.000      0.000       0.000       0.000


Effects from BMI to WIC

    Total              0.000       0.000      0.000       0.000       0.000
    Total indirect     0.000       0.000      0.000       0.000       0.000


Effects from AFRAMM to PRECAREM

    Total              0.045       0.002      0.000       0.041       0.048      *
    Total indirect     0.008       0.001      0.000       0.007       0.010      *

  Specific indirect 1
    PRECAREM
    PAYER
    AFRAMM             0.009       0.000      0.000       0.008       0.010      *

  Specific indirect 2
    PRECAREM
    MEDUC
    AFRAMM             0.000       0.000      0.000      -0.001       0.000      *

  Specific indirect 3
    PRECAREM
    CIG0
    AFRAMM            -0.004       0.001      0.000      -0.005      -0.003      *

  Specific indirect 4
    PRECAREM
    WIC
    AFRAMM            -0.005       0.000      0.000      -0.005      -0.004      *

  Specific indirect 5
    PRECAREM
    MAGE
    AFRAMM             0.000       0.000      0.327       0.000       0.000

  Specific indirect 6
    PRECAREM
    BMI
    AFRAMM             0.000       0.000      0.000       0.000       0.000      *

  Specific indirect 7
    PRECAREM
    SOCADV
    AFRAMM             0.001       0.001      0.020       0.000       0.002      *

  Specific indirect 8
    PRECAREM
    PAYER
    SOCADV
    AFRAMM             0.006       0.000      0.000       0.006       0.007      *

  Specific indirect 9
    PRECAREM
    MEDUC
    CIG0
    AFRAMM            -0.001       0.000      0.000      -0.001       0.000      *

  Specific indirect 10
    PRECAREM
    MEDUC
    SOCADV
    AFRAMM             0.003       0.000      0.000       0.002       0.003      *

  Specific indirect 11
    PRECAREM
    CIG0
    SOCADV
    AFRAMM             0.001       0.000      0.000       0.001       0.001      *

  Specific indirect 12
    PRECAREM
    WIC
    MEDUC
    AFRAMM             0.000       0.000      0.000       0.000       0.000      *

  Specific indirect 13
    PRECAREM
    WIC
    MAGE
    AFRAMM             0.000       0.000      0.327       0.000       0.000

  Specific indirect 14
    PRECAREM
    WIC
    SOCADV
    AFRAMM            -0.003       0.000      0.000      -0.003      -0.002      *

  Specific indirect 15
    PRECAREM
    MAGE
    CIG0
    AFRAMM             0.000       0.000      0.000       0.000       0.000      *

  Specific indirect 16
    PRECAREM
    MAGE
    SOCADV
    AFRAMM             0.001       0.000      0.000       0.001       0.002      *

  Specific indirect 17
    PRECAREM
    BMI
    MEDUC
    AFRAMM             0.000       0.000      0.000       0.000       0.000      *

  Specific indirect 18
    PRECAREM
    BMI
    CIG0
    AFRAMM             0.000       0.000      0.000       0.000       0.000      *

  Specific indirect 19
    PRECAREM
    BMI
    MAGE
    AFRAMM             0.000       0.000      0.327       0.000       0.000

  Specific indirect 20
    PRECAREM
    BMI
    SOCADV
    AFRAMM            -0.001       0.000      0.000      -0.001      -0.001      *

  Specific indirect 21
    PRECAREM
    PAYER
    FEDUC
    SOCADV
    AFRAMM             0.000       0.000      0.000      -0.001       0.000      *

  Specific indirect 22
    PRECAREM
    PAYER
    FAGE
    SOCADV
    AFRAMM             0.000       0.000      0.208       0.000       0.000

  Specific indirect 23
    PRECAREM
    MEDUC
    CIG0
    SOCADV
    AFRAMM             0.000       0.000      0.000       0.000       0.000      *

  Specific indirect 24
    PRECAREM
    WIC
    MEDUC
    CIG0
    AFRAMM             0.000       0.000      0.000       0.000       0.000      *

  Specific indirect 25
    PRECAREM
    WIC
    MEDUC
    SOCADV
    AFRAMM             0.000       0.000      0.000       0.000       0.000      *

  Specific indirect 26
    PRECAREM
    WIC
    MAGE
    CIG0
    AFRAMM             0.000       0.000      0.000       0.000       0.000      *

  Specific indirect 27
    PRECAREM
    WIC
    MAGE
    SOCADV
    AFRAMM             0.000       0.000      0.000       0.000       0.000      *

  Specific indirect 28
    PRECAREM
    MAGE
    CIG0
    SOCADV
    AFRAMM             0.000       0.000      0.000       0.000       0.000      *

  Specific indirect 29
    PRECAREM
    BMI
    MEDUC
    CIG0
    AFRAMM             0.000       0.000      0.000       0.000       0.000      *

  Specific indirect 30
    PRECAREM
    BMI
    MEDUC
    SOCADV
    AFRAMM             0.000       0.000      0.000       0.000       0.000      *

  Specific indirect 31
    PRECAREM
    BMI
    CIG0
    SOCADV
    AFRAMM             0.000       0.000      0.000       0.000       0.000      *

  Specific indirect 32
    PRECAREM
    BMI
    MAGE
    CIG0
    AFRAMM             0.000       0.000      0.000       0.000       0.000      *

  Specific indirect 33
    PRECAREM
    BMI
    MAGE
    SOCADV
    AFRAMM             0.000       0.000      0.000       0.000       0.000      *

  Specific indirect 34
    PRECAREM
    PAYER
    FEDUC
    FAGE
    SOCADV
    AFRAMM             0.000       0.000      0.012       0.000       0.000      *

  Specific indirect 35
    PRECAREM
    WIC
    MEDUC
    CIG0
    SOCADV
    AFRAMM             0.000       0.000      0.000       0.000       0.000      *

  Specific indirect 36
    PRECAREM
    WIC
    MAGE
    CIG0
    SOCADV
    AFRAMM             0.000       0.000      0.000       0.000       0.000      *

  Specific indirect 37
    PRECAREM
    BMI
    MEDUC
    CIG0
    SOCADV
    AFRAMM             0.000       0.000      0.000       0.000       0.000      *

  Specific indirect 38
    PRECAREM
    BMI
    MAGE
    CIG0
    SOCADV
    AFRAMM             0.000       0.000      0.000       0.000       0.000      *

  Direct
    PRECAREM
    AFRAMM             0.036       0.002      0.000       0.032       0.040      *


Effects from MHISP to PRECAREM

    Total              0.036       0.002      0.000       0.033       0.039      *
    Total indirect     0.019       0.001      0.000       0.017       0.021      *

  Specific indirect 1
    PRECAREM
    PAYER
    MHISP              0.006       0.000      0.000       0.005       0.007      *

  Specific indirect 2
    PRECAREM
    MEDUC
    MHISP              0.002       0.000      0.000       0.002       0.003      *

  Specific indirect 3
    PRECAREM
    CIG0
    MHISP             -0.006       0.001      0.000      -0.007      -0.004      *

  Specific indirect 4
    PRECAREM
    WIC
    MHISP             -0.004       0.000      0.000      -0.004      -0.003      *

  Specific indirect 5
    PRECAREM
    MAGE
    MHISP              0.000       0.000      0.000      -0.001       0.000      *

  Specific indirect 6
    PRECAREM
    BMI
    MHISP              0.000       0.000      0.001       0.000       0.000      *

  Specific indirect 7
    PRECAREM
    SOCADV
    MHISP              0.003       0.001      0.020       0.000       0.005      *

  Specific indirect 8
    PRECAREM
    PAYER
    SOCADV
    MHISP              0.014       0.000      0.000       0.013       0.015      *

  Specific indirect 9
    PRECAREM
    MEDUC
    CIG0
    MHISP             -0.001       0.000      0.000      -0.001      -0.001      *

  Specific indirect 10
    PRECAREM
    MEDUC
    SOCADV
    MHISP              0.006       0.000      0.000       0.005       0.007      *

  Specific indirect 11
    PRECAREM
    CIG0
    SOCADV
    MHISP              0.002       0.000      0.000       0.001       0.002      *

  Specific indirect 12
    PRECAREM
    WIC
    MEDUC
    MHISP              0.000       0.000      0.000       0.000       0.000      *

  Specific indirect 13
    PRECAREM
    WIC
    MAGE
    MHISP              0.000       0.000      0.000       0.000       0.000      *

  Specific indirect 14
    PRECAREM
    WIC
    SOCADV
    MHISP             -0.006       0.000      0.000      -0.007      -0.005      *

  Specific indirect 15
    PRECAREM
    MAGE
    CIG0
    MHISP              0.000       0.000      0.000       0.000       0.000      *

  Specific indirect 16
    PRECAREM
    MAGE
    SOCADV
    MHISP              0.003       0.000      0.000       0.003       0.004      *

  Specific indirect 17
    PRECAREM
    BMI
    MEDUC
    MHISP              0.000       0.000      0.000       0.000       0.000      *

  Specific indirect 18
    PRECAREM
    BMI
    CIG0
    MHISP              0.000       0.000      0.000       0.000       0.000      *

  Specific indirect 19
    PRECAREM
    BMI
    MAGE
    MHISP              0.000       0.000      0.000       0.000       0.000      *

  Specific indirect 20
    PRECAREM
    BMI
    SOCADV
    MHISP             -0.001       0.000      0.000      -0.002      -0.001      *

  Specific indirect 21
    PRECAREM
    PAYER
    FEDUC
    SOCADV
    MHISP             -0.001       0.000      0.000      -0.001      -0.001      *

  Specific indirect 22
    PRECAREM
    PAYER
    FAGE
    SOCADV
    MHISP              0.000       0.000      0.208       0.000       0.000

  Specific indirect 23
    PRECAREM
    MEDUC
    CIG0
    SOCADV
    MHISP              0.000       0.000      0.000       0.000       0.000      *

  Specific indirect 24
    PRECAREM
    WIC
    MEDUC
    CIG0
    MHISP              0.000       0.000      0.000       0.000       0.000      *

  Specific indirect 25
    PRECAREM
    WIC
    MEDUC
    SOCADV
    MHISP              0.000       0.000      0.000       0.000       0.000      *

  Specific indirect 26
    PRECAREM
    WIC
    MAGE
    CIG0
    MHISP              0.000       0.000      0.000       0.000       0.000      *

  Specific indirect 27
    PRECAREM
    WIC
    MAGE
    SOCADV
    MHISP              0.000       0.000      0.000       0.000       0.000      *

  Specific indirect 28
    PRECAREM
    MAGE
    CIG0
    SOCADV
    MHISP              0.000       0.000      0.000       0.000       0.000      *

  Specific indirect 29
    PRECAREM
    BMI
    MEDUC
    CIG0
    MHISP              0.000       0.000      0.000       0.000       0.000      *

  Specific indirect 30
    PRECAREM
    BMI
    MEDUC
    SOCADV
    MHISP              0.000       0.000      0.000       0.000       0.001      *

  Specific indirect 31
    PRECAREM
    BMI
    CIG0
    SOCADV
    MHISP              0.000       0.000      0.000       0.000       0.000      *

  Specific indirect 32
    PRECAREM
    BMI
    MAGE
    CIG0
    MHISP              0.000       0.000      0.000       0.000       0.000      *

  Specific indirect 33
    PRECAREM
    BMI
    MAGE
    SOCADV
    MHISP              0.000       0.000      0.000       0.000       0.000      *

  Specific indirect 34
    PRECAREM
    PAYER
    FEDUC
    FAGE
    SOCADV
    MHISP              0.000       0.000      0.012       0.000       0.000      *

  Specific indirect 35
    PRECAREM
    WIC
    MEDUC
    CIG0
    SOCADV
    MHISP              0.000       0.000      0.000       0.000       0.000      *

  Specific indirect 36
    PRECAREM
    WIC
    MAGE
    CIG0
    SOCADV
    MHISP              0.000       0.000      0.000       0.000       0.000      *

  Specific indirect 37
    PRECAREM
    BMI
    MEDUC
    CIG0
    SOCADV
    MHISP              0.000       0.000      0.000       0.000       0.000      *

  Specific indirect 38
    PRECAREM
    BMI
    MAGE
    CIG0
    SOCADV
    MHISP              0.000       0.000      0.000       0.000       0.000      *

  Direct
    PRECAREM
    MHISP              0.017       0.002      0.000       0.014       0.021      *


Effects from OTHM to PRECAREM

    Total              0.012       0.002      0.000       0.009       0.016      *
    Total indirect    -0.013       0.001      0.000      -0.014      -0.011      *

  Specific indirect 1
    PRECAREM
    PAYER
    OTHM               0.012       0.000      0.000       0.011       0.013      *

  Specific indirect 2
    PRECAREM
    MEDUC
    OTHM               0.002       0.000      0.000       0.002       0.003      *

  Specific indirect 3
    PRECAREM
    CIG0
    OTHM              -0.002       0.000      0.000      -0.003      -0.002      *

  Specific indirect 4
    PRECAREM
    WIC
    OTHM              -0.005       0.000      0.000      -0.005      -0.004      *

  Specific indirect 5
    PRECAREM
    MAGE
    OTHM               0.000       0.000      0.019       0.000       0.000      *

  Specific indirect 6
    PRECAREM
    BMI
    OTHM               0.002       0.000      0.000       0.001       0.002      *

  Specific indirect 7
    PRECAREM
    SOCADV
    OTHM              -0.003       0.001      0.020      -0.006       0.000      *

  Specific indirect 8
    PRECAREM
    PAYER
    SOCADV
    OTHM              -0.015       0.001      0.000      -0.016      -0.014      *

  Specific indirect 9
    PRECAREM
    MEDUC
    CIG0
    OTHM               0.000       0.000      0.000       0.000       0.000      *

  Specific indirect 10
    PRECAREM
    MEDUC
    SOCADV
    OTHM              -0.007       0.001      0.000      -0.008      -0.006      *

  Specific indirect 11
    PRECAREM
    CIG0
    SOCADV
    OTHM              -0.002       0.000      0.000      -0.002      -0.001      *

  Specific indirect 12
    PRECAREM
    WIC
    MEDUC
    OTHM               0.000       0.000      0.000       0.000       0.000      *

  Specific indirect 13
    PRECAREM
    WIC
    MAGE
    OTHM               0.000       0.000      0.019       0.000       0.000      *

  Specific indirect 14
    PRECAREM
    WIC
    SOCADV
    OTHM               0.007       0.000      0.000       0.006       0.008      *

  Specific indirect 15
    PRECAREM
    MAGE
    CIG0
    OTHM               0.000       0.000      0.000       0.000       0.000      *

  Specific indirect 16
    PRECAREM
    MAGE
    SOCADV
    OTHM              -0.003       0.000      0.000      -0.004      -0.003      *

  Specific indirect 17
    PRECAREM
    BMI
    MEDUC
    OTHM               0.000       0.000      0.000       0.000       0.000      *

  Specific indirect 18
    PRECAREM
    BMI
    CIG0
    OTHM               0.000       0.000      0.000       0.000       0.000      *

  Specific indirect 19
    PRECAREM
    BMI
    MAGE
    OTHM               0.000       0.000      0.019       0.000       0.000      *

  Specific indirect 20
    PRECAREM
    BMI
    SOCADV
    OTHM               0.002       0.000      0.000       0.001       0.002      *

  Specific indirect 21
    PRECAREM
    PAYER
    FEDUC
    SOCADV
    OTHM               0.001       0.000      0.000       0.001       0.001      *

  Specific indirect 22
    PRECAREM
    PAYER
    FAGE
    SOCADV
    OTHM               0.000       0.000      0.208       0.000       0.000

  Specific indirect 23
    PRECAREM
    MEDUC
    CIG0
    SOCADV
    OTHM               0.000       0.000      0.000       0.000       0.000      *

  Specific indirect 24
    PRECAREM
    WIC
    MEDUC
    CIG0
    OTHM               0.000       0.000      0.000       0.000       0.000      *

  Specific indirect 25
    PRECAREM
    WIC
    MEDUC
    SOCADV
    OTHM               0.000       0.000      0.000       0.000       0.000      *

  Specific indirect 26
    PRECAREM
    WIC
    MAGE
    CIG0
    OTHM               0.000       0.000      0.000       0.000       0.000      *

  Specific indirect 27
    PRECAREM
    WIC
    MAGE
    SOCADV
    OTHM               0.000       0.000      0.000       0.000       0.000      *

  Specific indirect 28
    PRECAREM
    MAGE
    CIG0
    SOCADV
    OTHM               0.000       0.000      0.000       0.000       0.000      *

  Specific indirect 29
    PRECAREM
    BMI
    MEDUC
    CIG0
    OTHM               0.000       0.000      0.000       0.000       0.000      *

  Specific indirect 30
    PRECAREM
    BMI
    MEDUC
    SOCADV
    OTHM               0.000       0.000      0.000      -0.001       0.000      *

  Specific indirect 31
    PRECAREM
    BMI
    CIG0
    SOCADV
    OTHM               0.000       0.000      0.000       0.000       0.000      *

  Specific indirect 32
    PRECAREM
    BMI
    MAGE
    CIG0
    OTHM               0.000       0.000      0.000       0.000       0.000      *

  Specific indirect 33
    PRECAREM
    BMI
    MAGE
    SOCADV
    OTHM               0.000       0.000      0.000      -0.001       0.000      *

  Specific indirect 34
    PRECAREM
    PAYER
    FEDUC
    FAGE
    SOCADV
    OTHM               0.000       0.000      0.012       0.000       0.000      *

  Specific indirect 35
    PRECAREM
    WIC
    MEDUC
    CIG0
    SOCADV
    OTHM               0.000       0.000      0.000       0.000       0.000      *

  Specific indirect 36
    PRECAREM
    WIC
    MAGE
    CIG0
    SOCADV
    OTHM               0.000       0.000      0.000       0.000       0.000      *

  Specific indirect 37
    PRECAREM
    BMI
    MEDUC
    CIG0
    SOCADV
    OTHM               0.000       0.000      0.000       0.000       0.000      *

  Specific indirect 38
    PRECAREM
    BMI
    MAGE
    CIG0
    SOCADV
    OTHM               0.000       0.000      0.000       0.000       0.000      *

  Direct
    PRECAREM
    OTHM               0.025       0.002      0.000       0.021       0.029      *


Effects from AFRAMF to PRECAREM

    Total              0.052       0.002      0.000       0.048       0.056      *
    Total indirect     0.030       0.001      0.000       0.029       0.031      *

  Specific indirect 1
    PRECAREM
    PAYER
    AFRAMF             0.004       0.000      0.000       0.004       0.005      *

  Specific indirect 2
    PRECAREM
    CIG0
    AFRAMF            -0.001       0.000      0.000      -0.002      -0.001      *

  Specific indirect 3
    PRECAREM
    WIC
    AFRAMF            -0.003       0.000      0.000      -0.004      -0.003      *

  Specific indirect 4
    PRECAREM
    SOCADV
    AFRAMF             0.004       0.002      0.020       0.000       0.008      *

  Specific indirect 5
    PRECAREM
    PAYER
    FEDUC
    AFRAMF             0.000       0.000      0.000       0.000       0.000      *

  Specific indirect 6
    PRECAREM
    PAYER
    FAGE
    AFRAMF             0.000       0.000      0.208       0.000       0.000

  Specific indirect 7
    PRECAREM
    PAYER
    SOCADV
    AFRAMF             0.021       0.001      0.000       0.020       0.023      *

  Specific indirect 8
    PRECAREM
    MEDUC
    CIG0
    AFRAMF             0.000       0.000      0.000       0.000       0.000      *

  Specific indirect 9
    PRECAREM
    MEDUC
    SOCADV
    AFRAMF             0.009       0.001      0.000       0.008       0.011      *

  Specific indirect 10
    PRECAREM
    CIG0
    SOCADV
    AFRAMF             0.003       0.000      0.000       0.002       0.003      *

  Specific indirect 11
    PRECAREM
    WIC
    SOCADV
    AFRAMF            -0.009       0.001      0.000      -0.010      -0.008      *

  Specific indirect 12
    PRECAREM
    MAGE
    CIG0
    AFRAMF             0.000       0.000      0.000       0.000       0.000      *

  Specific indirect 13
    PRECAREM
    MAGE
    SOCADV
    AFRAMF             0.005       0.000      0.000       0.004       0.005      *

  Specific indirect 14
    PRECAREM
    BMI
    CIG0
    AFRAMF             0.000       0.000      0.000       0.000       0.000      *

  Specific indirect 15
    PRECAREM
    BMI
    SOCADV
    AFRAMF            -0.002       0.000      0.000      -0.002      -0.002      *

  Specific indirect 16
    PRECAREM
    PAYER
    FEDUC
    FAGE
    AFRAMF             0.000       0.000      0.012       0.000       0.000      *

  Specific indirect 17
    PRECAREM
    PAYER
    FEDUC
    SOCADV
    AFRAMF            -0.001       0.000      0.000      -0.002      -0.001      *

  Specific indirect 18
    PRECAREM
    PAYER
    FAGE
    SOCADV
    AFRAMF             0.000       0.000      0.208       0.000       0.000

  Specific indirect 19
    PRECAREM
    MEDUC
    CIG0
    SOCADV
    AFRAMF             0.000       0.000      0.000       0.000       0.000      *

  Specific indirect 20
    PRECAREM
    WIC
    MEDUC
    CIG0
    AFRAMF             0.000       0.000      0.000       0.000       0.000      *

  Specific indirect 21
    PRECAREM
    WIC
    MEDUC
    SOCADV
    AFRAMF             0.000       0.000      0.000       0.000       0.001      *

  Specific indirect 22
    PRECAREM
    WIC
    MAGE
    CIG0
    AFRAMF             0.000       0.000      0.000       0.000       0.000      *

  Specific indirect 23
    PRECAREM
    WIC
    MAGE
    SOCADV
    AFRAMF            -0.001       0.000      0.000      -0.001       0.000      *

  Specific indirect 24
    PRECAREM
    MAGE
    CIG0
    SOCADV
    AFRAMF             0.000       0.000      0.000       0.000       0.000      *

  Specific indirect 25
    PRECAREM
    BMI
    MEDUC
    CIG0
    AFRAMF             0.000       0.000      0.000       0.000       0.000      *

  Specific indirect 26
    PRECAREM
    BMI
    MEDUC
    SOCADV
    AFRAMF             0.001       0.000      0.000       0.001       0.001      *

  Specific indirect 27
    PRECAREM
    BMI
    CIG0
    SOCADV
    AFRAMF             0.000       0.000      0.000       0.000       0.000      *

  Specific indirect 28
    PRECAREM
    BMI
    MAGE
    CIG0
    AFRAMF             0.000       0.000      0.000       0.000       0.000      *

  Specific indirect 29
    PRECAREM
    BMI
    MAGE
    SOCADV
    AFRAMF             0.001       0.000      0.000       0.001       0.001      *

  Specific indirect 30
    PRECAREM
    PAYER
    FEDUC
    FAGE
    SOCADV
    AFRAMF             0.000       0.000      0.012       0.000       0.000      *

  Specific indirect 31
    PRECAREM
    WIC
    MEDUC
    CIG0
    SOCADV
    AFRAMF             0.000       0.000      0.000       0.000       0.000      *

  Specific indirect 32
    PRECAREM
    WIC
    MAGE
    CIG0
    SOCADV
    AFRAMF             0.000       0.000      0.000       0.000       0.000      *

  Specific indirect 33
    PRECAREM
    BMI
    MEDUC
    CIG0
    SOCADV
    AFRAMF             0.000       0.000      0.000       0.000       0.000      *

  Specific indirect 34
    PRECAREM
    BMI
    MAGE
    CIG0
    SOCADV
    AFRAMF             0.000       0.000      0.000       0.000       0.000      *

  Direct
    PRECAREM
    AFRAMF             0.022       0.002      0.000       0.018       0.026      *


Effects from FHISP to PRECAREM

    Total              0.036       0.002      0.000       0.033       0.039      *
    Total indirect     0.025       0.001      0.000       0.023       0.026      *

  Specific indirect 1
    PRECAREM
    PAYER
    FHISP              0.004       0.000      0.000       0.003       0.004      *

  Specific indirect 2
    PRECAREM
    CIG0
    FHISP             -0.004       0.000      0.000      -0.005      -0.003      *

  Specific indirect 3
    PRECAREM
    WIC
    FHISP             -0.003       0.000      0.000      -0.004      -0.003      *

  Specific indirect 4
    PRECAREM
    SOCADV
    FHISP              0.004       0.002      0.020       0.000       0.007      *

  Specific indirect 5
    PRECAREM
    PAYER
    FEDUC
    FHISP              0.000       0.000      0.000       0.000       0.000      *

  Specific indirect 6
    PRECAREM
    PAYER
    FAGE
    FHISP              0.000       0.000      0.208       0.000       0.000

  Specific indirect 7
    PRECAREM
    PAYER
    SOCADV
    FHISP              0.020       0.001      0.000       0.019       0.022      *

  Specific indirect 8
    PRECAREM
    MEDUC
    CIG0
    FHISP             -0.001       0.000      0.000      -0.001       0.000      *

  Specific indirect 9
    PRECAREM
    MEDUC
    SOCADV
    FHISP              0.009       0.001      0.000       0.008       0.010      *

  Specific indirect 10
    PRECAREM
    CIG0
    SOCADV
    FHISP              0.002       0.000      0.000       0.002       0.003      *

  Specific indirect 11
    PRECAREM
    WIC
    SOCADV
    FHISP             -0.009       0.001      0.000      -0.010      -0.008      *

  Specific indirect 12
    PRECAREM
    MAGE
    CIG0
    FHISP              0.000       0.000      0.000       0.000       0.000      *

  Specific indirect 13
    PRECAREM
    MAGE
    SOCADV
    FHISP              0.004       0.000      0.000       0.004       0.005      *

  Specific indirect 14
    PRECAREM
    BMI
    CIG0
    FHISP              0.000       0.000      0.000       0.000       0.000      *

  Specific indirect 15
    PRECAREM
    BMI
    SOCADV
    FHISP             -0.002       0.000      0.000      -0.002      -0.002      *

  Specific indirect 16
    PRECAREM
    PAYER
    FEDUC
    FAGE
    FHISP              0.000       0.000      0.015       0.000       0.000      *

  Specific indirect 17
    PRECAREM
    PAYER
    FEDUC
    SOCADV
    FHISP             -0.001       0.000      0.000      -0.002      -0.001      *

  Specific indirect 18
    PRECAREM
    PAYER
    FAGE
    SOCADV
    FHISP              0.000       0.000      0.208       0.000       0.000

  Specific indirect 19
    PRECAREM
    MEDUC
    CIG0
    SOCADV
    FHISP              0.000       0.000      0.000       0.000       0.000      *

  Specific indirect 20
    PRECAREM
    WIC
    MEDUC
    CIG0
    FHISP              0.000       0.000      0.000       0.000       0.000      *

  Specific indirect 21
    PRECAREM
    WIC
    MEDUC
    SOCADV
    FHISP              0.000       0.000      0.000       0.000       0.001      *

  Specific indirect 22
    PRECAREM
    WIC
    MAGE
    CIG0
    FHISP              0.000       0.000      0.000       0.000       0.000      *

  Specific indirect 23
    PRECAREM
    WIC
    MAGE
    SOCADV
    FHISP             -0.001       0.000      0.000      -0.001       0.000      *

  Specific indirect 24
    PRECAREM
    MAGE
    CIG0
    SOCADV
    FHISP              0.000       0.000      0.000       0.000       0.000      *

  Specific indirect 25
    PRECAREM
    BMI
    MEDUC
    CIG0
    FHISP              0.000       0.000      0.000       0.000       0.000      *

  Specific indirect 26
    PRECAREM
    BMI
    MEDUC
    SOCADV
    FHISP              0.001       0.000      0.000       0.001       0.001      *

  Specific indirect 27
    PRECAREM
    BMI
    CIG0
    SOCADV
    FHISP              0.000       0.000      0.000       0.000       0.000      *

  Specific indirect 28
    PRECAREM
    BMI
    MAGE
    CIG0
    FHISP              0.000       0.000      0.000       0.000       0.000      *

  Specific indirect 29
    PRECAREM
    BMI
    MAGE
    SOCADV
    FHISP              0.001       0.000      0.000       0.000       0.001      *

  Specific indirect 30
    PRECAREM
    PAYER
    FEDUC
    FAGE
    SOCADV
    FHISP              0.000       0.000      0.012       0.000       0.000      *

  Specific indirect 31
    PRECAREM
    WIC
    MEDUC
    CIG0
    SOCADV
    FHISP              0.000       0.000      0.000       0.000       0.000      *

  Specific indirect 32
    PRECAREM
    WIC
    MAGE
    CIG0
    SOCADV
    FHISP              0.000       0.000      0.000       0.000       0.000      *

  Specific indirect 33
    PRECAREM
    BMI
    MEDUC
    CIG0
    SOCADV
    FHISP              0.000       0.000      0.000       0.000       0.000      *

  Specific indirect 34
    PRECAREM
    BMI
    MAGE
    CIG0
    SOCADV
    FHISP              0.000       0.000      0.000       0.000       0.000      *

  Direct
    PRECAREM
    FHISP              0.011       0.002      0.000       0.008       0.015      *


Effects from OTHF to PRECAREM

    Total              0.014       0.002      0.000       0.011       0.018      *
    Total indirect    -0.001       0.000      0.009      -0.002       0.000      *

  Specific indirect 1
    PRECAREM
    PAYER
    OTHF               0.004       0.000      0.000       0.004       0.005      *

  Specific indirect 2
    PRECAREM
    CIG0
    OTHF              -0.001       0.000      0.000      -0.002      -0.001      *

  Specific indirect 3
    PRECAREM
    WIC
    OTHF              -0.003       0.000      0.000      -0.004      -0.003      *

  Specific indirect 4
    PRECAREM
    SOCADV
    OTHF               0.000       0.000      0.029       0.000       0.000

  Specific indirect 5
    PRECAREM
    PAYER
    FEDUC
    OTHF               0.000       0.000      0.000       0.000       0.000      *

  Specific indirect 6
    PRECAREM
    PAYER
    FAGE
    OTHF               0.000       0.000      0.208       0.000       0.000

  Specific indirect 7
    PRECAREM
    PAYER
    SOCADV
    OTHF               0.000       0.000      0.010      -0.001       0.000      *

  Specific indirect 8
    PRECAREM
    MEDUC
    CIG0
    OTHF               0.000       0.000      0.000       0.000       0.000      *

  Specific indirect 9
    PRECAREM
    MEDUC
    SOCADV
    OTHF               0.000       0.000      0.010       0.000       0.000      *

  Specific indirect 10
    PRECAREM
    CIG0
    SOCADV
    OTHF               0.000       0.000      0.010       0.000       0.000      *

  Specific indirect 11
    PRECAREM
    WIC
    SOCADV
    OTHF               0.000       0.000      0.010       0.000       0.000      *

  Specific indirect 12
    PRECAREM
    MAGE
    CIG0
    OTHF               0.000       0.000      0.000       0.000       0.000      *

  Specific indirect 13
    PRECAREM
    MAGE
    SOCADV
    OTHF               0.000       0.000      0.010       0.000       0.000      *

  Specific indirect 14
    PRECAREM
    BMI
    CIG0
    OTHF               0.000       0.000      0.000       0.000       0.000      *

  Specific indirect 15
    PRECAREM
    BMI
    SOCADV
    OTHF               0.000       0.000      0.010       0.000       0.000      *

  Specific indirect 16
    PRECAREM
    PAYER
    FEDUC
    FAGE
    OTHF               0.000       0.000      0.012       0.000       0.000      *

  Specific indirect 17
    PRECAREM
    PAYER
    FEDUC
    SOCADV
    OTHF               0.000       0.000      0.010       0.000       0.000      *

  Specific indirect 18
    PRECAREM
    PAYER
    FAGE
    SOCADV
    OTHF               0.000       0.000      0.214       0.000       0.000

  Specific indirect 19
    PRECAREM
    MEDUC
    CIG0
    SOCADV
    OTHF               0.000       0.000      0.010       0.000       0.000      *

  Specific indirect 20
    PRECAREM
    WIC
    MEDUC
    CIG0
    OTHF               0.000       0.000      0.000       0.000       0.000      *

  Specific indirect 21
    PRECAREM
    WIC
    MEDUC
    SOCADV
    OTHF               0.000       0.000      0.010       0.000       0.000

  Specific indirect 22
    PRECAREM
    WIC
    MAGE
    CIG0
    OTHF               0.000       0.000      0.000       0.000       0.000      *

  Specific indirect 23
    PRECAREM
    WIC
    MAGE
    SOCADV
    OTHF               0.000       0.000      0.010       0.000       0.000      *

  Specific indirect 24
    PRECAREM
    MAGE
    CIG0
    SOCADV
    OTHF               0.000       0.000      0.010       0.000       0.000      *

  Specific indirect 25
    PRECAREM
    BMI
    MEDUC
    CIG0
    OTHF               0.000       0.000      0.000       0.000       0.000      *

  Specific indirect 26
    PRECAREM
    BMI
    MEDUC
    SOCADV
    OTHF               0.000       0.000      0.010       0.000       0.000      *

  Specific indirect 27
    PRECAREM
    BMI
    CIG0
    SOCADV
    OTHF               0.000       0.000      0.010       0.000       0.000      *

  Specific indirect 28
    PRECAREM
    BMI
    MAGE
    CIG0
    OTHF               0.000       0.000      0.000       0.000       0.000      *

  Specific indirect 29
    PRECAREM
    BMI
    MAGE
    SOCADV
    OTHF               0.000       0.000      0.010       0.000       0.000      *

  Specific indirect 30
    PRECAREM
    PAYER
    FEDUC
    FAGE
    SOCADV
    OTHF               0.000       0.000      0.021       0.000       0.000

  Specific indirect 31
    PRECAREM
    WIC
    MEDUC
    CIG0
    SOCADV
    OTHF               0.000       0.000      0.010       0.000       0.000      *

  Specific indirect 32
    PRECAREM
    WIC
    MAGE
    CIG0
    SOCADV
    OTHF               0.000       0.000      0.010       0.000       0.000      *

  Specific indirect 33
    PRECAREM
    BMI
    MEDUC
    CIG0
    SOCADV
    OTHF               0.000       0.000      0.010       0.000       0.000      *

  Specific indirect 34
    PRECAREM
    BMI
    MAGE
    CIG0
    SOCADV
    OTHF               0.000       0.000      0.010       0.000       0.000      *

  Direct
    PRECAREM
    OTHF               0.015       0.002      0.000       0.012       0.019      *


Effects from SOCADV to PRECAREM

    Total             -0.153       0.002      0.000      -0.157      -0.149      *
    Total indirect    -0.134       0.008      0.000      -0.150      -0.119      *

  Specific indirect 1
    PRECAREM
    PAYER
    SOCADV            -0.106       0.003      0.000      -0.113      -0.100      *

  Specific indirect 2
    PRECAREM
    MEDUC
    SOCADV            -0.047       0.004      0.000      -0.054      -0.041      *

  Specific indirect 3
    PRECAREM
    CIG0
    SOCADV            -0.013       0.002      0.000      -0.016      -0.010      *

  Specific indirect 4
    PRECAREM
    WIC
    SOCADV             0.046       0.003      0.000       0.041       0.052      *

  Specific indirect 5
    PRECAREM
    MAGE
    SOCADV            -0.024       0.002      0.000      -0.027      -0.020      *

  Specific indirect 6
    PRECAREM
    BMI
    SOCADV             0.010       0.001      0.000       0.008       0.012      *

  Specific indirect 7
    PRECAREM
    PAYER
    FEDUC
    SOCADV             0.007       0.001      0.000       0.005       0.008      *

  Specific indirect 8
    PRECAREM
    PAYER
    FAGE
    SOCADV             0.000       0.000      0.208       0.000       0.001

  Specific indirect 9
    PRECAREM
    MEDUC
    CIG0
    SOCADV            -0.002       0.000      0.000      -0.002      -0.001      *

  Specific indirect 10
    PRECAREM
    WIC
    MEDUC
    SOCADV            -0.002       0.001      0.000      -0.003      -0.001      *

  Specific indirect 11
    PRECAREM
    WIC
    MAGE
    SOCADV             0.003       0.000      0.000       0.002       0.003      *

  Specific indirect 12
    PRECAREM
    MAGE
    CIG0
    SOCADV             0.000       0.000      0.000       0.000       0.000      *

  Specific indirect 13
    PRECAREM
    BMI
    MEDUC
    SOCADV            -0.003       0.000      0.000      -0.004      -0.003      *

  Specific indirect 14
    PRECAREM
    BMI
    CIG0
    SOCADV             0.000       0.000      0.000       0.000       0.000      *

  Specific indirect 15
    PRECAREM
    BMI
    MAGE
    SOCADV            -0.003       0.000      0.000      -0.004      -0.003      *

  Specific indirect 16
    PRECAREM
    PAYER
    FEDUC
    FAGE
    SOCADV             0.000       0.000      0.012       0.000       0.000      *

  Specific indirect 17
    PRECAREM
    WIC
    MEDUC
    CIG0
    SOCADV             0.000       0.000      0.000       0.000       0.000      *

  Specific indirect 18
    PRECAREM
    WIC
    MAGE
    CIG0
    SOCADV             0.000       0.000      0.000       0.000       0.000      *

  Specific indirect 19
    PRECAREM
    BMI
    MEDUC
    CIG0
    SOCADV             0.000       0.000      0.000       0.000       0.000      *

  Specific indirect 20
    PRECAREM
    BMI
    MAGE
    CIG0
    SOCADV             0.000       0.000      0.000       0.000       0.000      *

  Direct
    PRECAREM
    SOCADV            -0.020       0.009      0.020      -0.038      -0.001      *


Effects from CIG0 to PRECAREM

    Total              0.028       0.003      0.000       0.022       0.035      *
    Total indirect     0.004       0.000      0.000       0.003       0.004      *

  Specific indirect 1
    PRECAREM
    MEDUC
    CIG0               0.003       0.000      0.000       0.003       0.004      *

  Specific indirect 2
    PRECAREM
    MAGE
    CIG0               0.000       0.000      0.000      -0.001       0.000      *

  Specific indirect 3
    PRECAREM
    BMI
    CIG0               0.000       0.000      0.000       0.000       0.000      *

  Specific indirect 4
    PRECAREM
    WIC
    MEDUC
    CIG0               0.000       0.000      0.000       0.000       0.000      *

  Specific indirect 5
    PRECAREM
    WIC
    MAGE
    CIG0               0.000       0.000      0.000       0.000       0.000      *

  Specific indirect 6
    PRECAREM
    BMI
    MEDUC
    CIG0               0.000       0.000      0.000       0.000       0.000      *

  Specific indirect 7
    PRECAREM
    BMI
    MAGE
    CIG0               0.000       0.000      0.000       0.000       0.000      *

  Direct
    PRECAREM
    CIG0               0.024       0.003      0.000       0.018       0.031      *


Effects from MAGE to PRECAREM

    Total             -0.034       0.002      0.000      -0.038      -0.030      *
    Total indirect     0.000       0.001      0.181      -0.001       0.001

  Specific indirect 1
    PRECAREM
    WIC
    MAGE               0.004       0.000      0.000       0.003       0.005      *

  Specific indirect 2
    PRECAREM
    BMI
    MAGE              -0.004       0.000      0.000      -0.005      -0.004      *

  Direct
    PRECAREM
    MAGE              -0.033       0.002      0.000      -0.038      -0.029      *


Effects from FAGE to PRECAREM

    Total              0.000       0.000      0.157       0.000       0.001
    Total indirect     0.000       0.000      0.157       0.000       0.001

  Specific indirect 1
    PRECAREM
    PAYER
    FAGE               0.000       0.000      0.208       0.000       0.001

  Specific indirect 2
    PRECAREM
    PAYER
    FEDUC
    FAGE               0.000       0.000      0.012       0.000       0.000      *


Effects from MEDUC to PRECAREM

    Total             -0.065       0.004      0.000      -0.073      -0.057      *
    Total indirect    -0.006       0.001      0.000      -0.008      -0.005      *

  Specific indirect 1
    PRECAREM
    WIC
    MEDUC             -0.002       0.001      0.000      -0.003      -0.001      *

  Specific indirect 2
    PRECAREM
    BMI
    MEDUC             -0.004       0.000      0.000      -0.005      -0.003      *

  Direct
    PRECAREM
    MEDUC             -0.059       0.004      0.000      -0.067      -0.050      *


Effects from FEDUC to PRECAREM

    Total              0.009       0.001      0.000       0.007       0.011      *
    Total indirect     0.009       0.001      0.000       0.007       0.011      *

  Specific indirect 1
    PRECAREM
    PAYER
    FEDUC              0.009       0.001      0.000       0.007       0.011      *


Effects from MHT to PRECAREM

    Total              0.000       0.000      0.000       0.000       0.000
    Total indirect     0.000       0.000      0.000       0.000       0.000


Effects from BMI to PRECAREM

    Total             -0.019       0.002      0.000      -0.022      -0.016      *
    Total indirect     0.000       0.000      0.000       0.000       0.000

  Direct
    PRECAREM
    BMI               -0.019       0.002      0.000      -0.022      -0.016      *


Effects from AFRAMM to PRGBP

    Total              0.017       0.003      0.000       0.011       0.024      *
    Total indirect     0.001       0.001      0.273      -0.002       0.003

  Specific indirect 1
    PRGBP
    PAYER
    AFRAMM            -0.003       0.001      0.000      -0.004      -0.002      *

  Specific indirect 2
    PRGBP
    MEDUC
    AFRAMM             0.000       0.000      0.000       0.000       0.001      *

  Specific indirect 3
    PRGBP
    CIG0
    AFRAMM            -0.002       0.001      0.048      -0.004       0.000

  Specific indirect 4
    PRGBP
    WIC
    AFRAMM            -0.003       0.001      0.000      -0.004      -0.002      *

  Specific indirect 5
    PRGBP
    MAGE
    AFRAMM             0.000       0.000      0.327       0.000       0.000

  Specific indirect 6
    PRGBP
    MHT
    AFRAMM             0.000       0.000      0.448       0.000       0.000

  Specific indirect 7
    PRGBP
    BMI
    AFRAMM             0.002       0.000      0.000       0.001       0.002      *

  Specific indirect 8
    PRGBP
    SOCADV
    AFRAMM             0.010       0.001      0.000       0.008       0.013      *

  Specific indirect 9
    PRGBP
    PAYER
    SOCADV
    AFRAMM            -0.002       0.000      0.000      -0.003      -0.001      *

  Specific indirect 10
    PRGBP
    MEDUC
    CIG0
    AFRAMM             0.000       0.000      0.000       0.000       0.001      *

  Specific indirect 11
    PRGBP
    MEDUC
    SOCADV
    AFRAMM            -0.002       0.000      0.000      -0.003      -0.002      *

  Specific indirect 12
    PRGBP
    CIG0
    SOCADV
    AFRAMM             0.000       0.000      0.048       0.000       0.001

  Specific indirect 13
    PRGBP
    WIC
    MEDUC
    AFRAMM             0.000       0.000      0.000       0.000       0.000      *

  Specific indirect 14
    PRGBP
    WIC
    MAGE
    AFRAMM             0.000       0.000      0.327       0.000       0.000

  Specific indirect 15
    PRGBP
    WIC
    SOCADV
    AFRAMM            -0.002       0.000      0.000      -0.002      -0.001      *

  Specific indirect 16
    PRGBP
    FAGE
    SOCADV
    AFRAMM             0.001       0.000      0.000       0.001       0.001      *

  Specific indirect 17
    PRGBP
    MAGE
    CIG0
    AFRAMM             0.000       0.000      0.000       0.000       0.000      *

  Specific indirect 18
    PRGBP
    MAGE
    SOCADV
    AFRAMM            -0.002       0.000      0.000      -0.003      -0.002      *

  Specific indirect 19
    PRGBP
    MHT
    SOCADV
    AFRAMM             0.000       0.000      0.000       0.000       0.000      *

  Specific indirect 20
    PRGBP
    BMI
    MEDUC
    AFRAMM             0.000       0.000      0.000       0.000       0.000      *

  Specific indirect 21
    PRGBP
    BMI
    CIG0
    AFRAMM             0.001       0.000      0.000       0.000       0.001      *

  Specific indirect 22
    PRGBP
    BMI
    MAGE
    AFRAMM             0.000       0.000      0.327       0.000       0.000

  Specific indirect 23
    PRGBP
    BMI
    SOCADV
    AFRAMM             0.006       0.000      0.000       0.006       0.007      *

  Specific indirect 24
    PRGBP
    PAYER
    FEDUC
    SOCADV
    AFRAMM             0.000       0.000      0.000       0.000       0.000      *

  Specific indirect 25
    PRGBP
    PAYER
    FAGE
    SOCADV
    AFRAMM             0.000       0.000      0.208       0.000       0.000

  Specific indirect 26
    PRGBP
    MEDUC
    CIG0
    SOCADV
    AFRAMM             0.000       0.000      0.000       0.000       0.000      *

  Specific indirect 27
    PRGBP
    WIC
    MEDUC
    CIG0
    AFRAMM             0.000       0.000      0.000       0.000       0.000      *

  Specific indirect 28
    PRGBP
    WIC
    MEDUC
    SOCADV
    AFRAMM             0.000       0.000      0.000       0.000       0.000      *

  Specific indirect 29
    PRGBP
    WIC
    MAGE
    CIG0
    AFRAMM             0.000       0.000      0.000       0.000       0.000      *

  Specific indirect 30
    PRGBP
    WIC
    MAGE
    SOCADV
    AFRAMM             0.000       0.000      0.000       0.000       0.000      *

  Specific indirect 31
    PRGBP
    MAGE
    CIG0
    SOCADV
    AFRAMM             0.000       0.000      0.000       0.000       0.000      *

  Specific indirect 32
    PRGBP
    BMI
    MEDUC
    CIG0
    AFRAMM             0.000       0.000      0.000       0.000       0.000      *

  Specific indirect 33
    PRGBP
    BMI
    MEDUC
    SOCADV
    AFRAMM            -0.002       0.000      0.000      -0.002      -0.002      *

  Specific indirect 34
    PRGBP
    BMI
    CIG0
    SOCADV
    AFRAMM             0.000       0.000      0.000       0.000       0.000      *

  Specific indirect 35
    PRGBP
    BMI
    MAGE
    CIG0
    AFRAMM             0.000       0.000      0.000       0.000       0.000      *

  Specific indirect 36
    PRGBP
    BMI
    MAGE
    SOCADV
    AFRAMM            -0.002       0.000      0.000      -0.002      -0.002      *

  Specific indirect 37
    PRGBP
    PAYER
    FEDUC
    FAGE
    SOCADV
    AFRAMM             0.000       0.000      0.012       0.000       0.000      *

  Specific indirect 38
    PRGBP
    WIC
    MEDUC
    CIG0
    SOCADV
    AFRAMM             0.000       0.000      0.000       0.000       0.000      *

  Specific indirect 39
    PRGBP
    WIC
    MAGE
    CIG0
    SOCADV
    AFRAMM             0.000       0.000      0.000       0.000       0.000      *

  Specific indirect 40
    PRGBP
    BMI
    MEDUC
    CIG0
    SOCADV
    AFRAMM             0.000       0.000      0.000       0.000       0.000      *

  Specific indirect 41
    PRGBP
    BMI
    MAGE
    CIG0
    SOCADV
    AFRAMM             0.000       0.000      0.000       0.000       0.000      *

  Direct
    PRGBP
    AFRAMM             0.017       0.004      0.000       0.010       0.024      *


Effects from MHISP to PRGBP

    Total             -0.048       0.003      0.000      -0.053      -0.042      *
    Total indirect    -0.001       0.002      0.327      -0.004       0.002

  Specific indirect 1
    PRGBP
    PAYER
    MHISP             -0.002       0.000      0.000      -0.003      -0.001      *

  Specific indirect 2
    PRGBP
    MEDUC
    MHISP             -0.002       0.000      0.000      -0.003      -0.001      *

  Specific indirect 3
    PRGBP
    CIG0
    MHISP             -0.002       0.001      0.048      -0.005       0.000

  Specific indirect 4
    PRGBP
    WIC
    MHISP             -0.002       0.000      0.000      -0.003      -0.001      *

  Specific indirect 5
    PRGBP
    MAGE
    MHISP              0.001       0.000      0.000       0.000       0.001      *

  Specific indirect 6
    PRGBP
    MHT
    MHISP             -0.004       0.000      0.000      -0.004      -0.003      *

  Specific indirect 7
    PRGBP
    BMI
    MHISP             -0.001       0.000      0.001      -0.002       0.000      *

  Specific indirect 8
    PRGBP
    SOCADV
    MHISP              0.023       0.002      0.000       0.019       0.028      *

  Specific indirect 9
    PRGBP
    PAYER
    SOCADV
    MHISP             -0.005       0.001      0.000      -0.007      -0.003      *

  Specific indirect 10
    PRGBP
    MEDUC
    CIG0
    MHISP              0.001       0.000      0.000       0.000       0.001      *

  Specific indirect 11
    PRGBP
    MEDUC
    SOCADV
    MHISP             -0.005       0.001      0.000      -0.007      -0.003      *

  Specific indirect 12
    PRGBP
    CIG0
    SOCADV
    MHISP              0.001       0.000      0.048       0.000       0.001

  Specific indirect 13
    PRGBP
    WIC
    MEDUC
    MHISP              0.000       0.000      0.000       0.000       0.000      *

  Specific indirect 14
    PRGBP
    WIC
    MAGE
    MHISP              0.000       0.000      0.000       0.000       0.000      *

  Specific indirect 15
    PRGBP
    WIC
    SOCADV
    MHISP             -0.004       0.001      0.000      -0.005      -0.003      *

  Specific indirect 16
    PRGBP
    FAGE
    SOCADV
    MHISP              0.002       0.000      0.000       0.001       0.002      *

  Specific indirect 17
    PRGBP
    MAGE
    CIG0
    MHISP              0.000       0.000      0.000       0.000       0.000      *

  Specific indirect 18
    PRGBP
    MAGE
    SOCADV
    MHISP             -0.005       0.000      0.000      -0.005      -0.004      *

  Specific indirect 19
    PRGBP
    MHT
    SOCADV
    MHISP              0.000       0.000      0.000      -0.001       0.000      *

  Specific indirect 20
    PRGBP
    BMI
    MEDUC
    MHISP             -0.002       0.000      0.000      -0.002      -0.002      *

  Specific indirect 21
    PRGBP
    BMI
    CIG0
    MHISP              0.001       0.000      0.000       0.000       0.001      *

  Specific indirect 22
    PRGBP
    BMI
    MAGE
    MHISP              0.001       0.000      0.000       0.000       0.001      *

  Specific indirect 23
    PRGBP
    BMI
    SOCADV
    MHISP              0.014       0.000      0.000       0.013       0.015      *

  Specific indirect 24
    PRGBP
    PAYER
    FEDUC
    SOCADV
    MHISP              0.000       0.000      0.000       0.000       0.000      *

  Specific indirect 25
    PRGBP
    PAYER
    FAGE
    SOCADV
    MHISP              0.000       0.000      0.208       0.000       0.000

  Specific indirect 26
    PRGBP
    MEDUC
    CIG0
    SOCADV
    MHISP              0.000       0.000      0.000       0.000       0.000      *

  Specific indirect 27
    PRGBP
    WIC
    MEDUC
    CIG0
    MHISP              0.000       0.000      0.000       0.000       0.000      *

  Specific indirect 28
    PRGBP
    WIC
    MEDUC
    SOCADV
    MHISP              0.000       0.000      0.000       0.000       0.000      *

  Specific indirect 29
    PRGBP
    WIC
    MAGE
    CIG0
    MHISP              0.000       0.000      0.000       0.000       0.000      *

  Specific indirect 30
    PRGBP
    WIC
    MAGE
    SOCADV
    MHISP              0.000       0.000      0.000       0.000       0.000      *

  Specific indirect 31
    PRGBP
    MAGE
    CIG0
    SOCADV
    MHISP              0.000       0.000      0.000       0.000       0.000      *

  Specific indirect 32
    PRGBP
    BMI
    MEDUC
    CIG0
    MHISP              0.001       0.000      0.000       0.001       0.001      *

  Specific indirect 33
    PRGBP
    BMI
    MEDUC
    SOCADV
    MHISP             -0.005       0.000      0.000      -0.005      -0.004      *

  Specific indirect 34
    PRGBP
    BMI
    CIG0
    SOCADV
    MHISP              0.000       0.000      0.000       0.000       0.000      *

  Specific indirect 35
    PRGBP
    BMI
    MAGE
    CIG0
    MHISP              0.000       0.000      0.000       0.000       0.000      *

  Specific indirect 36
    PRGBP
    BMI
    MAGE
    SOCADV
    MHISP             -0.004       0.000      0.000      -0.004      -0.004      *

  Specific indirect 37
    PRGBP
    PAYER
    FEDUC
    FAGE
    SOCADV
    MHISP              0.000       0.000      0.012       0.000       0.000      *

  Specific indirect 38
    PRGBP
    WIC
    MEDUC
    CIG0
    SOCADV
    MHISP              0.000       0.000      0.000       0.000       0.000      *

  Specific indirect 39
    PRGBP
    WIC
    MAGE
    CIG0
    SOCADV
    MHISP              0.000       0.000      0.000       0.000       0.000      *

  Specific indirect 40
    PRGBP
    BMI
    MEDUC
    CIG0
    SOCADV
    MHISP              0.000       0.000      0.000       0.000       0.000      *

  Specific indirect 41
    PRGBP
    BMI
    MAGE
    CIG0
    SOCADV
    MHISP              0.000       0.000      0.000       0.000       0.000      *

  Direct
    PRGBP
    MHISP             -0.047       0.003      0.000      -0.054      -0.041      *


Effects from OTHM to PRGBP

    Total             -0.059       0.003      0.000      -0.065      -0.052      *
    Total indirect    -0.043       0.001      0.000      -0.046      -0.040      *

  Specific indirect 1
    PRGBP
    PAYER
    OTHM              -0.004       0.001      0.000      -0.006      -0.003      *

  Specific indirect 2
    PRGBP
    MEDUC
    OTHM              -0.002       0.000      0.000      -0.002      -0.001      *

  Specific indirect 3
    PRGBP
    CIG0
    OTHM              -0.001       0.000      0.048      -0.002       0.000

  Specific indirect 4
    PRGBP
    WIC
    OTHM              -0.003       0.001      0.000      -0.004      -0.002      *

  Specific indirect 5
    PRGBP
    MAGE
    OTHM               0.000       0.000      0.019       0.000       0.000      *

  Specific indirect 6
    PRGBP
    MHT
    OTHM              -0.004       0.000      0.000      -0.005      -0.003      *

  Specific indirect 7
    PRGBP
    BMI
    OTHM              -0.015       0.000      0.000      -0.016      -0.015      *

  Specific indirect 8
    PRGBP
    SOCADV
    OTHM              -0.025       0.003      0.000      -0.030      -0.020      *

  Specific indirect 9
    PRGBP
    PAYER
    SOCADV
    OTHM               0.005       0.001      0.000       0.004       0.007      *

  Specific indirect 10
    PRGBP
    MEDUC
    CIG0
    OTHM               0.000       0.000      0.000       0.000       0.000      *

  Specific indirect 11
    PRGBP
    MEDUC
    SOCADV
    OTHM               0.006       0.001      0.000       0.004       0.008      *

  Specific indirect 12
    PRGBP
    CIG0
    SOCADV
    OTHM              -0.001       0.000      0.048      -0.002       0.000

  Specific indirect 13
    PRGBP
    WIC
    MEDUC
    OTHM               0.000       0.000      0.000       0.000       0.000      *

  Specific indirect 14
    PRGBP
    WIC
    MAGE
    OTHM               0.000       0.000      0.019       0.000       0.000      *

  Specific indirect 15
    PRGBP
    WIC
    SOCADV
    OTHM               0.004       0.001      0.000       0.003       0.006      *

  Specific indirect 16
    PRGBP
    FAGE
    SOCADV
    OTHM              -0.002       0.000      0.000      -0.002      -0.001      *

  Specific indirect 17
    PRGBP
    MAGE
    CIG0
    OTHM               0.000       0.000      0.000       0.000       0.000      *

  Specific indirect 18
    PRGBP
    MAGE
    SOCADV
    OTHM               0.005       0.000      0.000       0.004       0.006      *

  Specific indirect 19
    PRGBP
    MHT
    SOCADV
    OTHM               0.001       0.000      0.000       0.000       0.001      *

  Specific indirect 20
    PRGBP
    BMI
    MEDUC
    OTHM              -0.002       0.000      0.000      -0.002      -0.001      *

  Specific indirect 21
    PRGBP
    BMI
    CIG0
    OTHM               0.000       0.000      0.000       0.000       0.000      *

  Specific indirect 22
    PRGBP
    BMI
    MAGE
    OTHM               0.000       0.000      0.019       0.000       0.000      *

  Specific indirect 23
    PRGBP
    BMI
    SOCADV
    OTHM              -0.015       0.000      0.000      -0.016      -0.014      *

  Specific indirect 24
    PRGBP
    PAYER
    FEDUC
    SOCADV
    OTHM               0.000       0.000      0.000       0.000       0.000      *

  Specific indirect 25
    PRGBP
    PAYER
    FAGE
    SOCADV
    OTHM               0.000       0.000      0.208       0.000       0.000

  Specific indirect 26
    PRGBP
    MEDUC
    CIG0
    SOCADV
    OTHM               0.000       0.000      0.000       0.000       0.000      *

  Specific indirect 27
    PRGBP
    WIC
    MEDUC
    CIG0
    OTHM               0.000       0.000      0.000       0.000       0.000      *

  Specific indirect 28
    PRGBP
    WIC
    MEDUC
    SOCADV
    OTHM               0.000       0.000      0.000       0.000       0.000      *

  Specific indirect 29
    PRGBP
    WIC
    MAGE
    CIG0
    OTHM               0.000       0.000      0.000       0.000       0.000      *

  Specific indirect 30
    PRGBP
    WIC
    MAGE
    SOCADV
    OTHM               0.000       0.000      0.000       0.000       0.000      *

  Specific indirect 31
    PRGBP
    MAGE
    CIG0
    SOCADV
    OTHM               0.000       0.000      0.000       0.000       0.000      *

  Specific indirect 32
    PRGBP
    BMI
    MEDUC
    CIG0
    OTHM               0.000       0.000      0.000       0.000       0.000      *

  Specific indirect 33
    PRGBP
    BMI
    MEDUC
    SOCADV
    OTHM               0.005       0.000      0.000       0.005       0.005      *

  Specific indirect 34
    PRGBP
    BMI
    CIG0
    SOCADV
    OTHM               0.000       0.000      0.000       0.000       0.000      *

  Specific indirect 35
    PRGBP
    BMI
    MAGE
    CIG0
    OTHM               0.000       0.000      0.000       0.000       0.000      *

  Specific indirect 36
    PRGBP
    BMI
    MAGE
    SOCADV
    OTHM               0.004       0.000      0.000       0.004       0.005      *

  Specific indirect 37
    PRGBP
    PAYER
    FEDUC
    FAGE
    SOCADV
    OTHM               0.000       0.000      0.012       0.000       0.000      *

  Specific indirect 38
    PRGBP
    WIC
    MEDUC
    CIG0
    SOCADV
    OTHM               0.000       0.000      0.000       0.000       0.000      *

  Specific indirect 39
    PRGBP
    WIC
    MAGE
    CIG0
    SOCADV
    OTHM               0.000       0.000      0.000       0.000       0.000      *

  Specific indirect 40
    PRGBP
    BMI
    MEDUC
    CIG0
    SOCADV
    OTHM               0.000       0.000      0.000       0.000       0.000      *

  Specific indirect 41
    PRGBP
    BMI
    MAGE
    CIG0
    SOCADV
    OTHM               0.000       0.000      0.000       0.000       0.000      *

  Direct
    PRGBP
    OTHM              -0.016       0.004      0.000      -0.023      -0.009      *


Effects from AFRAMF to PRGBP

    Total             -0.017       0.003      0.000      -0.024      -0.011      *
    Total indirect     0.013       0.001      0.000       0.011       0.015      *

  Specific indirect 1
    PRGBP
    PAYER
    AFRAMF            -0.001       0.000      0.000      -0.002      -0.001      *

  Specific indirect 2
    PRGBP
    CIG0
    AFRAMF            -0.001       0.000      0.048      -0.001       0.000

  Specific indirect 3
    PRGBP
    WIC
    AFRAMF            -0.002       0.000      0.000      -0.003      -0.001      *

  Specific indirect 4
    PRGBP
    FAGE
    AFRAMF             0.000       0.000      0.000       0.000       0.000      *

  Specific indirect 5
    PRGBP
    SOCADV
    AFRAMF             0.034       0.004      0.000       0.028       0.042      *

  Specific indirect 6
    PRGBP
    PAYER
    FEDUC
    AFRAMF             0.000       0.000      0.000       0.000       0.000      *

  Specific indirect 7
    PRGBP
    PAYER
    FAGE
    AFRAMF             0.000       0.000      0.208       0.000       0.000

  Specific indirect 8
    PRGBP
    PAYER
    SOCADV
    AFRAMF            -0.007       0.001      0.000      -0.010      -0.005      *

  Specific indirect 9
    PRGBP
    MEDUC
    CIG0
    AFRAMF             0.000       0.000      0.000       0.000       0.000      *

  Specific indirect 10
    PRGBP
    MEDUC
    SOCADV
    AFRAMF            -0.008       0.001      0.000      -0.010      -0.005      *

  Specific indirect 11
    PRGBP
    CIG0
    SOCADV
    AFRAMF             0.001       0.001      0.048       0.000       0.002

  Specific indirect 12
    PRGBP
    WIC
    SOCADV
    AFRAMF            -0.006       0.001      0.000      -0.008      -0.004      *

  Specific indirect 13
    PRGBP
    FAGE
    SOCADV
    AFRAMF             0.003       0.000      0.000       0.002       0.003      *

  Specific indirect 14
    PRGBP
    MAGE
    CIG0
    AFRAMF             0.000       0.000      0.000       0.000       0.000      *

  Specific indirect 15
    PRGBP
    MAGE
    SOCADV
    AFRAMF            -0.007       0.001      0.000      -0.008      -0.005      *

  Specific indirect 16
    PRGBP
    MHT
    SOCADV
    AFRAMF            -0.001       0.000      0.000      -0.001      -0.001      *

  Specific indirect 17
    PRGBP
    BMI
    CIG0
    AFRAMF             0.000       0.000      0.000       0.000       0.000      *

  Specific indirect 18
    PRGBP
    BMI
    SOCADV
    AFRAMF             0.021       0.001      0.000       0.020       0.022      *

  Specific indirect 19
    PRGBP
    PAYER
    FEDUC
    FAGE
    AFRAMF             0.000       0.000      0.012       0.000       0.000      *

  Specific indirect 20
    PRGBP
    PAYER
    FEDUC
    SOCADV
    AFRAMF             0.000       0.000      0.000       0.000       0.001      *

  Specific indirect 21
    PRGBP
    PAYER
    FAGE
    SOCADV
    AFRAMF             0.000       0.000      0.208       0.000       0.000

  Specific indirect 22
    PRGBP
    MEDUC
    CIG0
    SOCADV
    AFRAMF             0.000       0.000      0.000       0.000       0.000      *

  Specific indirect 23
    PRGBP
    WIC
    MEDUC
    CIG0
    AFRAMF             0.000       0.000      0.000       0.000       0.000      *

  Specific indirect 24
    PRGBP
    WIC
    MEDUC
    SOCADV
    AFRAMF             0.000       0.000      0.000       0.000       0.000      *

  Specific indirect 25
    PRGBP
    WIC
    MAGE
    CIG0
    AFRAMF             0.000       0.000      0.000       0.000       0.000      *

  Specific indirect 26
    PRGBP
    WIC
    MAGE
    SOCADV
    AFRAMF             0.000       0.000      0.000       0.000       0.000      *

  Specific indirect 27
    PRGBP
    MAGE
    CIG0
    SOCADV
    AFRAMF             0.000       0.000      0.000       0.000       0.000      *

  Specific indirect 28
    PRGBP
    BMI
    MEDUC
    CIG0
    AFRAMF             0.000       0.000      0.000       0.000       0.000      *

  Specific indirect 29
    PRGBP
    BMI
    MEDUC
    SOCADV
    AFRAMF            -0.007       0.000      0.000      -0.007      -0.006      *

  Specific indirect 30
    PRGBP
    BMI
    CIG0
    SOCADV
    AFRAMF             0.000       0.000      0.000       0.000       0.000      *

  Specific indirect 31
    PRGBP
    BMI
    MAGE
    CIG0
    AFRAMF             0.000       0.000      0.000       0.000       0.000      *

  Specific indirect 32
    PRGBP
    BMI
    MAGE
    SOCADV
    AFRAMF            -0.006       0.000      0.000      -0.006      -0.006      *

  Specific indirect 33
    PRGBP
    PAYER
    FEDUC
    FAGE
    SOCADV
    AFRAMF             0.000       0.000      0.012       0.000       0.000      *

  Specific indirect 34
    PRGBP
    WIC
    MEDUC
    CIG0
    SOCADV
    AFRAMF             0.000       0.000      0.000       0.000       0.000      *

  Specific indirect 35
    PRGBP
    WIC
    MAGE
    CIG0
    SOCADV
    AFRAMF             0.000       0.000      0.000       0.000       0.000      *

  Specific indirect 36
    PRGBP
    BMI
    MEDUC
    CIG0
    SOCADV
    AFRAMF             0.000       0.000      0.000       0.000       0.000      *

  Specific indirect 37
    PRGBP
    BMI
    MAGE
    CIG0
    SOCADV
    AFRAMF             0.000       0.000      0.000       0.000       0.000      *

  Direct
    PRGBP
    AFRAMF            -0.030       0.003      0.000      -0.037      -0.023      *


Effects from FHISP to PRGBP

    Total             -0.013       0.003      0.000      -0.019      -0.008      *
    Total indirect     0.013       0.001      0.000       0.010       0.015      *

  Specific indirect 1
    PRGBP
    PAYER
    FHISP             -0.001       0.000      0.000      -0.002      -0.001      *

  Specific indirect 2
    PRGBP
    CIG0
    FHISP             -0.001       0.001      0.048      -0.003       0.000

  Specific indirect 3
    PRGBP
    WIC
    FHISP             -0.002       0.000      0.000      -0.003      -0.001      *

  Specific indirect 4
    PRGBP
    FAGE
    FHISP              0.000       0.000      0.003       0.000       0.000      *

  Specific indirect 5
    PRGBP
    SOCADV
    FHISP              0.033       0.003      0.000       0.026       0.040      *

  Specific indirect 6
    PRGBP
    PAYER
    FEDUC
    FHISP              0.000       0.000      0.000       0.000       0.000      *

  Specific indirect 7
    PRGBP
    PAYER
    FAGE
    FHISP              0.000       0.000      0.208       0.000       0.000

  Specific indirect 8
    PRGBP
    PAYER
    SOCADV
    FHISP             -0.007       0.001      0.000      -0.009      -0.005      *

  Specific indirect 9
    PRGBP
    MEDUC
    CIG0
    FHISP              0.000       0.000      0.000       0.000       0.001      *

  Specific indirect 10
    PRGBP
    MEDUC
    SOCADV
    FHISP             -0.007       0.001      0.000      -0.010      -0.005      *

  Specific indirect 11
    PRGBP
    CIG0
    SOCADV
    FHISP              0.001       0.001      0.048       0.000       0.002

  Specific indirect 12
    PRGBP
    WIC
    SOCADV
    FHISP             -0.006       0.001      0.000      -0.008      -0.004      *

  Specific indirect 13
    PRGBP
    FAGE
    SOCADV
    FHISP              0.002       0.000      0.000       0.002       0.003      *

  Specific indirect 14
    PRGBP
    MAGE
    CIG0
    FHISP              0.000       0.000      0.000       0.000       0.000      *

  Specific indirect 15
    PRGBP
    MAGE
    SOCADV
    FHISP             -0.007       0.001      0.000      -0.008      -0.005      *

  Specific indirect 16
    PRGBP
    MHT
    SOCADV
    FHISP             -0.001       0.000      0.000      -0.001      -0.001      *

  Specific indirect 17
    PRGBP
    BMI
    CIG0
    FHISP              0.000       0.000      0.000       0.000       0.001      *

  Specific indirect 18
    PRGBP
    BMI
    SOCADV
    FHISP              0.020       0.000      0.000       0.019       0.021      *

  Specific indirect 19
    PRGBP
    PAYER
    FEDUC
    FAGE
    FHISP              0.000       0.000      0.015       0.000       0.000      *

  Specific indirect 20
    PRGBP
    PAYER
    FEDUC
    SOCADV
    FHISP              0.000       0.000      0.000       0.000       0.001      *

  Specific indirect 21
    PRGBP
    PAYER
    FAGE
    SOCADV
    FHISP              0.000       0.000      0.208       0.000       0.000

  Specific indirect 22
    PRGBP
    MEDUC
    CIG0
    SOCADV
    FHISP              0.000       0.000      0.000       0.000       0.000      *

  Specific indirect 23
    PRGBP
    WIC
    MEDUC
    CIG0
    FHISP              0.000       0.000      0.000       0.000       0.000      *

  Specific indirect 24
    PRGBP
    WIC
    MEDUC
    SOCADV
    FHISP              0.000       0.000      0.000       0.000       0.000      *

  Specific indirect 25
    PRGBP
    WIC
    MAGE
    CIG0
    FHISP              0.000       0.000      0.000       0.000       0.000      *

  Specific indirect 26
    PRGBP
    WIC
    MAGE
    SOCADV
    FHISP              0.000       0.000      0.000       0.000       0.000      *

  Specific indirect 27
    PRGBP
    MAGE
    CIG0
    SOCADV
    FHISP              0.000       0.000      0.000       0.000       0.000      *

  Specific indirect 28
    PRGBP
    BMI
    MEDUC
    CIG0
    FHISP              0.000       0.000      0.000       0.000       0.000      *

  Specific indirect 29
    PRGBP
    BMI
    MEDUC
    SOCADV
    FHISP             -0.006       0.000      0.000      -0.007      -0.006      *

  Specific indirect 30
    PRGBP
    BMI
    CIG0
    SOCADV
    FHISP              0.000       0.000      0.000       0.000       0.000      *

  Specific indirect 31
    PRGBP
    BMI
    MAGE
    CIG0
    FHISP              0.000       0.000      0.000       0.000       0.000      *

  Specific indirect 32
    PRGBP
    BMI
    MAGE
    SOCADV
    FHISP             -0.006       0.000      0.000      -0.006      -0.006      *

  Specific indirect 33
    PRGBP
    PAYER
    FEDUC
    FAGE
    SOCADV
    FHISP              0.000       0.000      0.012       0.000       0.000      *

  Specific indirect 34
    PRGBP
    WIC
    MEDUC
    CIG0
    SOCADV
    FHISP              0.000       0.000      0.000       0.000       0.000      *

  Specific indirect 35
    PRGBP
    WIC
    MAGE
    CIG0
    SOCADV
    FHISP              0.000       0.000      0.000       0.000       0.000      *

  Specific indirect 36
    PRGBP
    BMI
    MEDUC
    CIG0
    SOCADV
    FHISP              0.000       0.000      0.000       0.000       0.000      *

  Specific indirect 37
    PRGBP
    BMI
    MAGE
    CIG0
    SOCADV
    FHISP              0.000       0.000      0.000       0.000       0.000      *

  Direct
    PRGBP
    FHISP             -0.026       0.003      0.000      -0.032      -0.020      *


Effects from OTHF to PRGBP

    Total             -0.048       0.003      0.000      -0.055      -0.041      *
    Total indirect    -0.005       0.001      0.000      -0.006      -0.004      *

  Specific indirect 1
    PRGBP
    PAYER
    OTHF              -0.001       0.000      0.000      -0.002      -0.001      *

  Specific indirect 2
    PRGBP
    CIG0
    OTHF              -0.001       0.000      0.048      -0.001       0.000

  Specific indirect 3
    PRGBP
    WIC
    OTHF              -0.002       0.000      0.000      -0.003      -0.001      *

  Specific indirect 4
    PRGBP
    FAGE
    OTHF              -0.001       0.000      0.000      -0.001       0.000      *

  Specific indirect 5
    PRGBP
    SOCADV
    OTHF              -0.001       0.000      0.010      -0.001       0.000      *

  Specific indirect 6
    PRGBP
    PAYER
    FEDUC
    OTHF               0.000       0.000      0.000       0.000       0.000      *

  Specific indirect 7
    PRGBP
    PAYER
    FAGE
    OTHF               0.000       0.000      0.208       0.000       0.000

  Specific indirect 8
    PRGBP
    PAYER
    SOCADV
    OTHF               0.000       0.000      0.010       0.000       0.000      *

  Specific indirect 9
    PRGBP
    MEDUC
    CIG0
    OTHF               0.000       0.000      0.000       0.000       0.000      *

  Specific indirect 10
    PRGBP
    MEDUC
    SOCADV
    OTHF               0.000       0.000      0.010       0.000       0.000      *

  Specific indirect 11
    PRGBP
    CIG0
    SOCADV
    OTHF               0.000       0.000      0.056       0.000       0.000

  Specific indirect 12
    PRGBP
    WIC
    SOCADV
    OTHF               0.000       0.000      0.010       0.000       0.000      *

  Specific indirect 13
    PRGBP
    FAGE
    SOCADV
    OTHF               0.000       0.000      0.010       0.000       0.000      *

  Specific indirect 14
    PRGBP
    MAGE
    CIG0
    OTHF               0.000       0.000      0.000       0.000       0.000      *

  Specific indirect 15
    PRGBP
    MAGE
    SOCADV
    OTHF               0.000       0.000      0.010       0.000       0.000      *

  Specific indirect 16
    PRGBP
    MHT
    SOCADV
    OTHF               0.000       0.000      0.010       0.000       0.000      *

  Specific indirect 17
    PRGBP
    BMI
    CIG0
    OTHF               0.000       0.000      0.000       0.000       0.000      *

  Specific indirect 18
    PRGBP
    BMI
    SOCADV
    OTHF               0.000       0.000      0.010      -0.001       0.000      *

  Specific indirect 19
    PRGBP
    PAYER
    FEDUC
    FAGE
    OTHF               0.000       0.000      0.012       0.000       0.000      *

  Specific indirect 20
    PRGBP
    PAYER
    FEDUC
    SOCADV
    OTHF               0.000       0.000      0.010       0.000       0.000      *

  Specific indirect 21
    PRGBP
    PAYER
    FAGE
    SOCADV
    OTHF               0.000       0.000      0.214       0.000       0.000

  Specific indirect 22
    PRGBP
    MEDUC
    CIG0
    SOCADV
    OTHF               0.000       0.000      0.010       0.000       0.000      *

  Specific indirect 23
    PRGBP
    WIC
    MEDUC
    CIG0
    OTHF               0.000       0.000      0.000       0.000       0.000      *

  Specific indirect 24
    PRGBP
    WIC
    MEDUC
    SOCADV
    OTHF               0.000       0.000      0.010       0.000       0.000

  Specific indirect 25
    PRGBP
    WIC
    MAGE
    CIG0
    OTHF               0.000       0.000      0.000       0.000       0.000      *

  Specific indirect 26
    PRGBP
    WIC
    MAGE
    SOCADV
    OTHF               0.000       0.000      0.010       0.000       0.000      *

  Specific indirect 27
    PRGBP
    MAGE
    CIG0
    SOCADV
    OTHF               0.000       0.000      0.010       0.000       0.000      *

  Specific indirect 28
    PRGBP
    BMI
    MEDUC
    CIG0
    OTHF               0.000       0.000      0.000       0.000       0.000      *

  Specific indirect 29
    PRGBP
    BMI
    MEDUC
    SOCADV
    OTHF               0.000       0.000      0.010       0.000       0.000      *

  Specific indirect 30
    PRGBP
    BMI
    CIG0
    SOCADV
    OTHF               0.000       0.000      0.010       0.000       0.000      *

  Specific indirect 31
    PRGBP
    BMI
    MAGE
    CIG0
    OTHF               0.000       0.000      0.000       0.000       0.000      *

  Specific indirect 32
    PRGBP
    BMI
    MAGE
    SOCADV
    OTHF               0.000       0.000      0.010       0.000       0.000      *

  Specific indirect 33
    PRGBP
    PAYER
    FEDUC
    FAGE
    SOCADV
    OTHF               0.000       0.000      0.021       0.000       0.000

  Specific indirect 34
    PRGBP
    WIC
    MEDUC
    CIG0
    SOCADV
    OTHF               0.000       0.000      0.010       0.000       0.000

  Specific indirect 35
    PRGBP
    WIC
    MAGE
    CIG0
    SOCADV
    OTHF               0.000       0.000      0.010       0.000       0.000      *

  Specific indirect 36
    PRGBP
    BMI
    MEDUC
    CIG0
    SOCADV
    OTHF               0.000       0.000      0.010       0.000       0.000      *

  Specific indirect 37
    PRGBP
    BMI
    MAGE
    CIG0
    SOCADV
    OTHF               0.000       0.000      0.010       0.000       0.000      *

  Direct
    PRGBP
    OTHF              -0.043       0.003      0.000      -0.050      -0.037      *


Effects from SOCADV to PRGBP

    Total             -0.085       0.004      0.000      -0.092      -0.077      *
    Total indirect     0.088       0.015      0.000       0.059       0.118      *

  Specific indirect 1
    PRGBP
    PAYER
    SOCADV             0.037       0.006      0.000       0.025       0.048      *

  Specific indirect 2
    PRGBP
    MEDUC
    SOCADV             0.038       0.007      0.000       0.025       0.052      *

  Specific indirect 3
    PRGBP
    CIG0
    SOCADV            -0.005       0.003      0.048      -0.011       0.001

  Specific indirect 4
    PRGBP
    WIC
    SOCADV             0.029       0.005      0.000       0.019       0.040      *

  Specific indirect 5
    PRGBP
    FAGE
    SOCADV            -0.013       0.002      0.000      -0.017      -0.009      *

  Specific indirect 6
    PRGBP
    MAGE
    SOCADV             0.034       0.003      0.000       0.028       0.041      *

  Specific indirect 7
    PRGBP
    MHT
    SOCADV             0.004       0.000      0.000       0.003       0.004      *

  Specific indirect 8
    PRGBP
    BMI
    SOCADV            -0.103       0.002      0.000      -0.108      -0.098      *

  Specific indirect 9
    PRGBP
    PAYER
    FEDUC
    SOCADV            -0.002       0.000      0.000      -0.003      -0.001      *

  Specific indirect 10
    PRGBP
    PAYER
    FAGE
    SOCADV             0.000       0.000      0.208       0.000       0.000

  Specific indirect 11
    PRGBP
    MEDUC
    CIG0
    SOCADV             0.001       0.000      0.000       0.001       0.002      *

  Specific indirect 12
    PRGBP
    WIC
    MEDUC
    SOCADV            -0.001       0.000      0.000      -0.002       0.000      *

  Specific indirect 13
    PRGBP
    WIC
    MAGE
    SOCADV             0.002       0.000      0.000       0.001       0.002      *

  Specific indirect 14
    PRGBP
    MAGE
    CIG0
    SOCADV             0.000       0.000      0.000       0.000       0.000      *

  Specific indirect 15
    PRGBP
    BMI
    MEDUC
    SOCADV             0.034       0.001      0.000       0.031       0.037      *

  Specific indirect 16
    PRGBP
    BMI
    CIG0
    SOCADV             0.002       0.000      0.000       0.001       0.002      *

  Specific indirect 17
    PRGBP
    BMI
    MAGE
    SOCADV             0.031       0.001      0.000       0.030       0.032      *

  Specific indirect 18
    PRGBP
    PAYER
    FEDUC
    FAGE
    SOCADV             0.000       0.000      0.012       0.000       0.000      *

  Specific indirect 19
    PRGBP
    WIC
    MEDUC
    CIG0
    SOCADV             0.000       0.000      0.000       0.000       0.000      *

  Specific indirect 20
    PRGBP
    WIC
    MAGE
    CIG0
    SOCADV             0.000       0.000      0.000       0.000       0.000      *

  Specific indirect 21
    PRGBP
    BMI
    MEDUC
    CIG0
    SOCADV             0.001       0.000      0.000       0.001       0.001      *

  Specific indirect 22
    PRGBP
    BMI
    MAGE
    CIG0
    SOCADV             0.000       0.000      0.000       0.000       0.000      *

  Direct
    PRGBP
    SOCADV            -0.173       0.018      0.000      -0.209      -0.139      *


Effects from CIG0 to PRGBP

    Total              0.002       0.006      0.334      -0.008       0.014
    Total indirect    -0.007       0.001      0.000      -0.009      -0.006      *

  Specific indirect 1
    PRGBP
    MEDUC
    CIG0              -0.003       0.000      0.000      -0.004      -0.002      *

  Specific indirect 2
    PRGBP
    MAGE
    CIG0               0.001       0.000      0.000       0.000       0.001      *

  Specific indirect 3
    PRGBP
    BMI
    CIG0              -0.003       0.001      0.000      -0.004      -0.002      *

  Specific indirect 4
    PRGBP
    WIC
    MEDUC
    CIG0               0.000       0.000      0.000       0.000       0.000      *

  Specific indirect 5
    PRGBP
    WIC
    MAGE
    CIG0               0.000       0.000      0.000       0.000       0.000      *

  Specific indirect 6
    PRGBP
    BMI
    MEDUC
    CIG0              -0.002       0.000      0.000      -0.003      -0.002      *

  Specific indirect 7
    PRGBP
    BMI
    MAGE
    CIG0               0.000       0.000      0.000       0.000       0.001      *

  Direct
    PRGBP
    CIG0               0.010       0.006      0.048      -0.001       0.021


Effects from MAGE to PRGBP

    Total              0.094       0.005      0.000       0.085       0.103      *
    Total indirect     0.046       0.001      0.000       0.044       0.048      *

  Specific indirect 1
    PRGBP
    WIC
    MAGE               0.002       0.000      0.000       0.002       0.003      *

  Specific indirect 2
    PRGBP
    BMI
    MAGE               0.043       0.001      0.000       0.042       0.045      *

  Direct
    PRGBP
    MAGE               0.048       0.005      0.000       0.039       0.058      *


Effects from FAGE to PRGBP

    Total             -0.023       0.003      0.000      -0.030      -0.017      *
    Total indirect     0.000       0.000      0.157       0.000       0.000

  Specific indirect 1
    PRGBP
    PAYER
    FAGE               0.000       0.000      0.208       0.000       0.000

  Specific indirect 2
    PRGBP
    PAYER
    FEDUC
    FAGE               0.000       0.000      0.012       0.000       0.000      *

  Direct
    PRGBP
    FAGE              -0.023       0.003      0.000      -0.030      -0.016      *


Effects from MEDUC to PRGBP

    Total              0.088       0.008      0.000       0.073       0.105      *
    Total indirect     0.041       0.001      0.000       0.038       0.044      *

  Specific indirect 1
    PRGBP
    WIC
    MEDUC             -0.001       0.001      0.000      -0.002       0.000      *

  Specific indirect 2
    PRGBP
    BMI
    MEDUC              0.042       0.002      0.000       0.039       0.045      *

  Direct
    PRGBP
    MEDUC              0.048       0.008      0.000       0.031       0.064      *


Effects from FEDUC to PRGBP

    Total             -0.003       0.001      0.000      -0.004      -0.002      *
    Total indirect    -0.003       0.001      0.000      -0.004      -0.002      *

  Specific indirect 1
    PRGBP
    PAYER
    FEDUC             -0.003       0.001      0.000      -0.004      -0.002      *


Effects from MHT to PRGBP

    Total              0.020       0.002      0.000       0.016       0.024      *
    Total indirect     0.000       0.000      0.000       0.000       0.000

  Direct
    PRGBP
    MHT                0.020       0.002      0.000       0.016       0.024      *


Effects from BMI to PRGBP

    Total              0.186       0.003      0.000       0.180       0.192      *
    Total indirect     0.000       0.000      0.000       0.000       0.000

  Direct
    PRGBP
    BMI                0.186       0.003      0.000       0.180       0.192      *


Effects from PAYER to PRGBP

    Total              0.046       0.007      0.000       0.031       0.060      *
    Total indirect     0.000       0.000      0.000       0.000       0.000

  Direct
    PRGBP
    PAYER              0.046       0.007      0.000       0.031       0.060      *


Effects from WIC to PRGBP

    Total             -0.042       0.007      0.000      -0.056      -0.028      *
    Total indirect     0.000       0.000      0.000       0.000       0.000

  Direct
    PRGBP
    WIC               -0.042       0.007      0.000      -0.056      -0.028      *


Effects from PRECAREM to PRGBP

    Total              0.000       0.000      0.000       0.000       0.000
    Total indirect     0.000       0.000      0.000       0.000       0.000


Effects from AFRAMM to PRGDM

    Total             -0.011       0.004      0.005      -0.019      -0.002      *
    Total indirect    -0.008       0.001      0.000      -0.011      -0.006      *

  Specific indirect 1
    PRGDM
    PAYER
    AFRAMM            -0.001       0.001      0.146      -0.002       0.001

  Specific indirect 2
    PRGDM
    MEDUC
    AFRAMM             0.000       0.000      0.446       0.000       0.000

  Specific indirect 3
    PRGDM
    CIG0
    AFRAMM            -0.010       0.001      0.000      -0.012      -0.007      *

  Specific indirect 4
    PRGDM
    WIC
    AFRAMM             0.001       0.001      0.166      -0.001       0.002

  Specific indirect 5
    PRGDM
    MAGE
    AFRAMM             0.000       0.000      0.327      -0.001       0.000

  Specific indirect 6
    PRGDM
    MHT
    AFRAMM             0.000       0.000      0.448       0.000       0.000

  Specific indirect 7
    PRGDM
    BMI
    AFRAMM             0.002       0.000      0.000       0.001       0.002      *

  Specific indirect 8
    PRGDM
    SOCADV
    AFRAMM             0.002       0.001      0.023       0.000       0.005      *

  Specific indirect 9
    PRGDM
    PAYER
    SOCADV
    AFRAMM             0.000       0.000      0.146      -0.001       0.000

  Specific indirect 10
    PRGDM
    MEDUC
    CIG0
    AFRAMM             0.000       0.000      0.446       0.000       0.000

  Specific indirect 11
    PRGDM
    MEDUC
    SOCADV
    AFRAMM             0.000       0.000      0.446      -0.001       0.001

  Specific indirect 12
    PRGDM
    CIG0
    SOCADV
    AFRAMM             0.002       0.000      0.000       0.001       0.002      *

  Specific indirect 13
    PRGDM
    WIC
    MEDUC
    AFRAMM             0.000       0.000      0.166       0.000       0.000

  Specific indirect 14
    PRGDM
    WIC
    MAGE
    AFRAMM             0.000       0.000      0.380       0.000       0.000

  Specific indirect 15
    PRGDM
    WIC
    SOCADV
    AFRAMM             0.000       0.000      0.166       0.000       0.001

  Specific indirect 16
    PRGDM
    FAGE
    SOCADV
    AFRAMM            -0.001       0.000      0.000      -0.001       0.000      *

  Specific indirect 17
    PRGDM
    MAGE
    CIG0
    AFRAMM             0.000       0.000      0.000       0.000       0.000      *

  Specific indirect 18
    PRGDM
    MAGE
    SOCADV
    AFRAMM            -0.008       0.000      0.000      -0.008      -0.007      *

  Specific indirect 19
    PRGDM
    MHT
    SOCADV
    AFRAMM             0.001       0.000      0.000       0.001       0.001      *

  Specific indirect 20
    PRGDM
    BMI
    MEDUC
    AFRAMM             0.000       0.000      0.000       0.000       0.000      *

  Specific indirect 21
    PRGDM
    BMI
    CIG0
    AFRAMM             0.001       0.000      0.000       0.000       0.001      *

  Specific indirect 22
    PRGDM
    BMI
    MAGE
    AFRAMM             0.000       0.000      0.327       0.000       0.000

  Specific indirect 23
    PRGDM
    BMI
    SOCADV
    AFRAMM             0.006       0.000      0.000       0.006       0.007      *

  Specific indirect 24
    PRGDM
    PAYER
    FEDUC
    SOCADV
    AFRAMM             0.000       0.000      0.146       0.000       0.000

  Specific indirect 25
    PRGDM
    PAYER
    FAGE
    SOCADV
    AFRAMM             0.000       0.000      0.302       0.000       0.000

  Specific indirect 26
    PRGDM
    MEDUC
    CIG0
    SOCADV
    AFRAMM             0.000       0.000      0.446       0.000       0.000

  Specific indirect 27
    PRGDM
    WIC
    MEDUC
    CIG0
    AFRAMM             0.000       0.000      0.166       0.000       0.000

  Specific indirect 28
    PRGDM
    WIC
    MEDUC
    SOCADV
    AFRAMM             0.000       0.000      0.166       0.000       0.000

  Specific indirect 29
    PRGDM
    WIC
    MAGE
    CIG0
    AFRAMM             0.000       0.000      0.166       0.000       0.000

  Specific indirect 30
    PRGDM
    WIC
    MAGE
    SOCADV
    AFRAMM             0.000       0.000      0.166       0.000       0.000

  Specific indirect 31
    PRGDM
    MAGE
    CIG0
    SOCADV
    AFRAMM             0.000       0.000      0.000       0.000       0.000      *

  Specific indirect 32
    PRGDM
    BMI
    MEDUC
    CIG0
    AFRAMM             0.000       0.000      0.000       0.000       0.000      *

  Specific indirect 33
    PRGDM
    BMI
    MEDUC
    SOCADV
    AFRAMM            -0.002       0.000      0.000      -0.002      -0.002      *

  Specific indirect 34
    PRGDM
    BMI
    CIG0
    SOCADV
    AFRAMM             0.000       0.000      0.000       0.000       0.000      *

  Specific indirect 35
    PRGDM
    BMI
    MAGE
    CIG0
    AFRAMM             0.000       0.000      0.000       0.000       0.000      *

  Specific indirect 36
    PRGDM
    BMI
    MAGE
    SOCADV
    AFRAMM            -0.002       0.000      0.000      -0.002      -0.002      *

  Specific indirect 37
    PRGDM
    PAYER
    FEDUC
    FAGE
    SOCADV
    AFRAMM             0.000       0.000      0.155       0.000       0.000

  Specific indirect 38
    PRGDM
    WIC
    MEDUC
    CIG0
    SOCADV
    AFRAMM             0.000       0.000      0.166       0.000       0.000

  Specific indirect 39
    PRGDM
    WIC
    MAGE
    CIG0
    SOCADV
    AFRAMM             0.000       0.000      0.166       0.000       0.000

  Specific indirect 40
    PRGDM
    BMI
    MEDUC
    CIG0
    SOCADV
    AFRAMM             0.000       0.000      0.000       0.000       0.000      *

  Specific indirect 41
    PRGDM
    BMI
    MAGE
    CIG0
    SOCADV
    AFRAMM             0.000       0.000      0.000       0.000       0.000      *

  Direct
    PRGDM
    AFRAMM            -0.003       0.004      0.280      -0.011       0.006


Effects from MHISP to PRGDM

    Total              0.009       0.003      0.005       0.002       0.015      *
    Total indirect    -0.001       0.002      0.362      -0.004       0.003

  Specific indirect 1
    PRGDM
    PAYER
    MHISP              0.000       0.000      0.146      -0.001       0.000

  Specific indirect 2
    PRGDM
    MEDUC
    MHISP              0.000       0.000      0.446      -0.001       0.001

  Specific indirect 3
    PRGDM
    CIG0
    MHISP             -0.013       0.002      0.000      -0.016      -0.010      *

  Specific indirect 4
    PRGDM
    WIC
    MHISP              0.000       0.000      0.166       0.000       0.001

  Specific indirect 5
    PRGDM
    MAGE
    MHISP              0.002       0.000      0.000       0.002       0.003      *

  Specific indirect 6
    PRGDM
    MHT
    MHISP              0.014       0.000      0.000       0.013       0.015      *

  Specific indirect 7
    PRGDM
    BMI
    MHISP             -0.001       0.000      0.001      -0.002       0.000      *

  Specific indirect 8
    PRGDM
    SOCADV
    MHISP              0.006       0.003      0.023       0.000       0.011

  Specific indirect 9
    PRGDM
    PAYER
    SOCADV
    MHISP             -0.001       0.001      0.146      -0.003       0.001

  Specific indirect 10
    PRGDM
    MEDUC
    CIG0
    MHISP              0.000       0.000      0.446       0.000       0.000

  Specific indirect 11
    PRGDM
    MEDUC
    SOCADV
    MHISP              0.000       0.001      0.446      -0.002       0.002

  Specific indirect 12
    PRGDM
    CIG0
    SOCADV
    MHISP              0.004       0.000      0.000       0.003       0.005      *

  Specific indirect 13
    PRGDM
    WIC
    MEDUC
    MHISP              0.000       0.000      0.166       0.000       0.000

  Specific indirect 14
    PRGDM
    WIC
    MAGE
    MHISP              0.000       0.000      0.166       0.000       0.000

  Specific indirect 15
    PRGDM
    WIC
    SOCADV
    MHISP              0.001       0.001      0.166      -0.001       0.002

  Specific indirect 16
    PRGDM
    FAGE
    SOCADV
    MHISP             -0.001       0.000      0.000      -0.002      -0.001      *

  Specific indirect 17
    PRGDM
    MAGE
    CIG0
    MHISP              0.000       0.000      0.000      -0.001       0.000      *

  Specific indirect 18
    PRGDM
    MAGE
    SOCADV
    MHISP             -0.017       0.001      0.000      -0.018      -0.016      *

  Specific indirect 19
    PRGDM
    MHT
    SOCADV
    MHISP              0.002       0.000      0.000       0.002       0.002      *

  Specific indirect 20
    PRGDM
    BMI
    MEDUC
    MHISP             -0.002       0.000      0.000      -0.002      -0.002      *

  Specific indirect 21
    PRGDM
    BMI
    CIG0
    MHISP              0.001       0.000      0.000       0.000       0.001      *

  Specific indirect 22
    PRGDM
    BMI
    MAGE
    MHISP              0.001       0.000      0.000       0.000       0.001      *

  Specific indirect 23
    PRGDM
    BMI
    SOCADV
    MHISP              0.014       0.000      0.000       0.013       0.015      *

  Specific indirect 24
    PRGDM
    PAYER
    FEDUC
    SOCADV
    MHISP              0.000       0.000      0.146       0.000       0.000

  Specific indirect 25
    PRGDM
    PAYER
    FAGE
    SOCADV
    MHISP              0.000       0.000      0.302       0.000       0.000

  Specific indirect 26
    PRGDM
    MEDUC
    CIG0
    SOCADV
    MHISP              0.000       0.000      0.446       0.000       0.000

  Specific indirect 27
    PRGDM
    WIC
    MEDUC
    CIG0
    MHISP              0.000       0.000      0.166       0.000       0.000

  Specific indirect 28
    PRGDM
    WIC
    MEDUC
    SOCADV
    MHISP              0.000       0.000      0.166       0.000       0.000

  Specific indirect 29
    PRGDM
    WIC
    MAGE
    CIG0
    MHISP              0.000       0.000      0.166       0.000       0.000

  Specific indirect 30
    PRGDM
    WIC
    MAGE
    SOCADV
    MHISP              0.000       0.000      0.166       0.000       0.000

  Specific indirect 31
    PRGDM
    MAGE
    CIG0
    SOCADV
    MHISP              0.000       0.000      0.000       0.000       0.000      *

  Specific indirect 32
    PRGDM
    BMI
    MEDUC
    CIG0
    MHISP              0.001       0.000      0.000       0.001       0.001      *

  Specific indirect 33
    PRGDM
    BMI
    MEDUC
    SOCADV
    MHISP             -0.005       0.000      0.000      -0.005      -0.004      *

  Specific indirect 34
    PRGDM
    BMI
    CIG0
    SOCADV
    MHISP              0.000       0.000      0.000       0.000       0.000      *

  Specific indirect 35
    PRGDM
    BMI
    MAGE
    CIG0
    MHISP              0.000       0.000      0.000       0.000       0.000      *

  Specific indirect 36
    PRGDM
    BMI
    MAGE
    SOCADV
    MHISP             -0.004       0.000      0.000      -0.005      -0.004      *

  Specific indirect 37
    PRGDM
    PAYER
    FEDUC
    FAGE
    SOCADV
    MHISP              0.000       0.000      0.155       0.000       0.000

  Specific indirect 38
    PRGDM
    WIC
    MEDUC
    CIG0
    SOCADV
    MHISP              0.000       0.000      0.166       0.000       0.000

  Specific indirect 39
    PRGDM
    WIC
    MAGE
    CIG0
    SOCADV
    MHISP              0.000       0.000      0.166       0.000       0.000

  Specific indirect 40
    PRGDM
    BMI
    MEDUC
    CIG0
    SOCADV
    MHISP              0.000       0.000      0.000       0.000       0.000      *

  Specific indirect 41
    PRGDM
    BMI
    MAGE
    CIG0
    SOCADV
    MHISP              0.000       0.000      0.000       0.000       0.000      *

  Direct
    PRGDM
    MHISP              0.009       0.004      0.007       0.002       0.016      *


Effects from OTHM to PRGDM

    Total              0.110       0.003      0.000       0.104       0.116      *
    Total indirect    -0.005       0.002      0.001      -0.009      -0.002      *

  Specific indirect 1
    PRGDM
    PAYER
    OTHM              -0.001       0.001      0.146      -0.002       0.001

  Specific indirect 2
    PRGDM
    MEDUC
    OTHM               0.000       0.000      0.446      -0.001       0.001

  Specific indirect 3
    PRGDM
    CIG0
    OTHM              -0.005       0.001      0.000      -0.006      -0.004      *

  Specific indirect 4
    PRGDM
    WIC
    OTHM               0.001       0.001      0.166      -0.001       0.002

  Specific indirect 5
    PRGDM
    MAGE
    OTHM               0.000       0.000      0.019      -0.001       0.000      *

  Specific indirect 6
    PRGDM
    MHT
    OTHM               0.016       0.001      0.000       0.015       0.017      *

  Specific indirect 7
    PRGDM
    BMI
    OTHM              -0.016       0.000      0.000      -0.017      -0.015      *

  Specific indirect 8
    PRGDM
    SOCADV
    OTHM              -0.006       0.003      0.023      -0.012       0.000

  Specific indirect 9
    PRGDM
    PAYER
    SOCADV
    OTHM               0.001       0.001      0.146      -0.001       0.003

  Specific indirect 10
    PRGDM
    MEDUC
    CIG0
    OTHM               0.000       0.000      0.446       0.000       0.000

  Specific indirect 11
    PRGDM
    MEDUC
    SOCADV
    OTHM               0.000       0.001      0.446      -0.002       0.002

  Specific indirect 12
    PRGDM
    CIG0
    SOCADV
    OTHM              -0.004       0.001      0.000      -0.005      -0.003      *

  Specific indirect 13
    PRGDM
    WIC
    MEDUC
    OTHM               0.000       0.000      0.166       0.000       0.000

  Specific indirect 14
    PRGDM
    WIC
    MAGE
    OTHM               0.000       0.000      0.178       0.000       0.000

  Specific indirect 15
    PRGDM
    WIC
    SOCADV
    OTHM              -0.001       0.001      0.166      -0.002       0.001

  Specific indirect 16
    PRGDM
    FAGE
    SOCADV
    OTHM               0.001       0.000      0.000       0.001       0.002      *

  Specific indirect 17
    PRGDM
    MAGE
    CIG0
    OTHM               0.000       0.000      0.000       0.000       0.000      *

  Specific indirect 18
    PRGDM
    MAGE
    SOCADV
    OTHM               0.018       0.001      0.000       0.017       0.019      *

  Specific indirect 19
    PRGDM
    MHT
    SOCADV
    OTHM              -0.002       0.000      0.000      -0.002      -0.002      *

  Specific indirect 20
    PRGDM
    BMI
    MEDUC
    OTHM              -0.002       0.000      0.000      -0.002      -0.001      *

  Specific indirect 21
    PRGDM
    BMI
    CIG0
    OTHM               0.000       0.000      0.000       0.000       0.000      *

  Specific indirect 22
    PRGDM
    BMI
    MAGE
    OTHM               0.000       0.000      0.019       0.000       0.000      *

  Specific indirect 23
    PRGDM
    BMI
    SOCADV
    OTHM              -0.015       0.001      0.000      -0.016      -0.014      *

  Specific indirect 24
    PRGDM
    PAYER
    FEDUC
    SOCADV
    OTHM               0.000       0.000      0.146       0.000       0.000

  Specific indirect 25
    PRGDM
    PAYER
    FAGE
    SOCADV
    OTHM               0.000       0.000      0.302       0.000       0.000

  Specific indirect 26
    PRGDM
    MEDUC
    CIG0
    SOCADV
    OTHM               0.000       0.000      0.446       0.000       0.000

  Specific indirect 27
    PRGDM
    WIC
    MEDUC
    CIG0
    OTHM               0.000       0.000      0.166       0.000       0.000

  Specific indirect 28
    PRGDM
    WIC
    MEDUC
    SOCADV
    OTHM               0.000       0.000      0.166       0.000       0.000

  Specific indirect 29
    PRGDM
    WIC
    MAGE
    CIG0
    OTHM               0.000       0.000      0.166       0.000       0.000

  Specific indirect 30
    PRGDM
    WIC
    MAGE
    SOCADV
    OTHM               0.000       0.000      0.166       0.000       0.000

  Specific indirect 31
    PRGDM
    MAGE
    CIG0
    SOCADV
    OTHM               0.000       0.000      0.000       0.000       0.000      *

  Specific indirect 32
    PRGDM
    BMI
    MEDUC
    CIG0
    OTHM               0.000       0.000      0.000       0.000       0.000      *

  Specific indirect 33
    PRGDM
    BMI
    MEDUC
    SOCADV
    OTHM               0.005       0.000      0.000       0.005       0.006      *

  Specific indirect 34
    PRGDM
    BMI
    CIG0
    SOCADV
    OTHM               0.000       0.000      0.000       0.000       0.000      *

  Specific indirect 35
    PRGDM
    BMI
    MAGE
    CIG0
    OTHM               0.000       0.000      0.000       0.000       0.000      *

  Specific indirect 36
    PRGDM
    BMI
    MAGE
    SOCADV
    OTHM               0.005       0.000      0.000       0.004       0.005      *

  Specific indirect 37
    PRGDM
    PAYER
    FEDUC
    FAGE
    SOCADV
    OTHM               0.000       0.000      0.155       0.000       0.000

  Specific indirect 38
    PRGDM
    WIC
    MEDUC
    CIG0
    SOCADV
    OTHM               0.000       0.000      0.166       0.000       0.000

  Specific indirect 39
    PRGDM
    WIC
    MAGE
    CIG0
    SOCADV
    OTHM               0.000       0.000      0.166       0.000       0.000

  Specific indirect 40
    PRGDM
    BMI
    MEDUC
    CIG0
    SOCADV
    OTHM               0.000       0.000      0.000       0.000       0.000      *

  Specific indirect 41
    PRGDM
    BMI
    MAGE
    CIG0
    SOCADV
    OTHM               0.000       0.000      0.000       0.000       0.000      *

  Direct
    PRGDM
    OTHM               0.115       0.004      0.000       0.108       0.122      *


Effects from AFRAMF to PRGDM

    Total             -0.041       0.004      0.000      -0.049      -0.033      *
    Total indirect    -0.006       0.001      0.000      -0.008      -0.004      *

  Specific indirect 1
    PRGDM
    PAYER
    AFRAMF             0.000       0.000      0.146      -0.001       0.000

  Specific indirect 2
    PRGDM
    CIG0
    AFRAMF            -0.003       0.000      0.000      -0.004      -0.003      *

  Specific indirect 3
    PRGDM
    WIC
    AFRAMF             0.000       0.000      0.166       0.000       0.001

  Specific indirect 4
    PRGDM
    FAGE
    AFRAMF             0.000       0.000      0.000       0.000       0.000      *

  Specific indirect 5
    PRGDM
    SOCADV
    AFRAMF             0.008       0.004      0.023       0.000       0.016

  Specific indirect 6
    PRGDM
    PAYER
    FEDUC
    AFRAMF             0.000       0.000      0.146       0.000       0.000

  Specific indirect 7
    PRGDM
    PAYER
    FAGE
    AFRAMF             0.000       0.000      0.302       0.000       0.000

  Specific indirect 8
    PRGDM
    PAYER
    SOCADV
    AFRAMF            -0.001       0.001      0.146      -0.004       0.001

  Specific indirect 9
    PRGDM
    MEDUC
    CIG0
    AFRAMF             0.000       0.000      0.446       0.000       0.000

  Specific indirect 10
    PRGDM
    MEDUC
    SOCADV
    AFRAMF             0.000       0.002      0.446      -0.003       0.003

  Specific indirect 11
    PRGDM
    CIG0
    SOCADV
    AFRAMF             0.006       0.001      0.000       0.004       0.007      *

  Specific indirect 12
    PRGDM
    WIC
    SOCADV
    AFRAMF             0.001       0.001      0.166      -0.001       0.003

  Specific indirect 13
    PRGDM
    FAGE
    SOCADV
    AFRAMF            -0.002       0.000      0.000      -0.003      -0.001      *

  Specific indirect 14
    PRGDM
    MAGE
    CIG0
    AFRAMF             0.000       0.000      0.000       0.000       0.000      *

  Specific indirect 15
    PRGDM
    MAGE
    SOCADV
    AFRAMF            -0.025       0.001      0.000      -0.027      -0.024      *

  Specific indirect 16
    PRGDM
    MHT
    SOCADV
    AFRAMF             0.003       0.000      0.000       0.002       0.003      *

  Specific indirect 17
    PRGDM
    BMI
    CIG0
    AFRAMF             0.000       0.000      0.000       0.000       0.000      *

  Specific indirect 18
    PRGDM
    BMI
    SOCADV
    AFRAMF             0.021       0.001      0.000       0.020       0.022      *

  Specific indirect 19
    PRGDM
    PAYER
    FEDUC
    FAGE
    AFRAMF             0.000       0.000      0.155       0.000       0.000

  Specific indirect 20
    PRGDM
    PAYER
    FEDUC
    SOCADV
    AFRAMF             0.000       0.000      0.146       0.000       0.000

  Specific indirect 21
    PRGDM
    PAYER
    FAGE
    SOCADV
    AFRAMF             0.000       0.000      0.302       0.000       0.000

  Specific indirect 22
    PRGDM
    MEDUC
    CIG0
    SOCADV
    AFRAMF             0.000       0.000      0.446       0.000       0.000

  Specific indirect 23
    PRGDM
    WIC
    MEDUC
    CIG0
    AFRAMF             0.000       0.000      0.166       0.000       0.000

  Specific indirect 24
    PRGDM
    WIC
    MEDUC
    SOCADV
    AFRAMF             0.000       0.000      0.166       0.000       0.000

  Specific indirect 25
    PRGDM
    WIC
    MAGE
    CIG0
    AFRAMF             0.000       0.000      0.166       0.000       0.000

  Specific indirect 26
    PRGDM
    WIC
    MAGE
    SOCADV
    AFRAMF             0.000       0.000      0.166       0.000       0.000

  Specific indirect 27
    PRGDM
    MAGE
    CIG0
    SOCADV
    AFRAMF             0.000       0.000      0.000       0.000       0.000      *

  Specific indirect 28
    PRGDM
    BMI
    MEDUC
    CIG0
    AFRAMF             0.000       0.000      0.000       0.000       0.000      *

  Specific indirect 29
    PRGDM
    BMI
    MEDUC
    SOCADV
    AFRAMF            -0.007       0.000      0.000      -0.008      -0.006      *

  Specific indirect 30
    PRGDM
    BMI
    CIG0
    SOCADV
    AFRAMF             0.000       0.000      0.000       0.000       0.000      *

  Specific indirect 31
    PRGDM
    BMI
    MAGE
    CIG0
    AFRAMF             0.000       0.000      0.000       0.000       0.000      *

  Specific indirect 32
    PRGDM
    BMI
    MAGE
    SOCADV
    AFRAMF            -0.006       0.000      0.000      -0.007      -0.006      *

  Specific indirect 33
    PRGDM
    PAYER
    FEDUC
    FAGE
    SOCADV
    AFRAMF             0.000       0.000      0.155       0.000       0.000

  Specific indirect 34
    PRGDM
    WIC
    MEDUC
    CIG0
    SOCADV
    AFRAMF             0.000       0.000      0.166       0.000       0.000

  Specific indirect 35
    PRGDM
    WIC
    MAGE
    CIG0
    SOCADV
    AFRAMF             0.000       0.000      0.166       0.000       0.000

  Specific indirect 36
    PRGDM
    BMI
    MEDUC
    CIG0
    SOCADV
    AFRAMF             0.000       0.000      0.000       0.000       0.000      *

  Specific indirect 37
    PRGDM
    BMI
    MAGE
    CIG0
    SOCADV
    AFRAMF             0.000       0.000      0.000       0.000       0.000      *

  Direct
    PRGDM
    AFRAMF            -0.035       0.004      0.000      -0.044      -0.027      *


Effects from FHISP to PRGDM

    Total             -0.023       0.003      0.000      -0.029      -0.017      *
    Total indirect    -0.011       0.001      0.000      -0.013      -0.008      *

  Specific indirect 1
    PRGDM
    PAYER
    FHISP              0.000       0.000      0.146      -0.001       0.000

  Specific indirect 2
    PRGDM
    CIG0
    FHISP             -0.009       0.001      0.000      -0.011      -0.007      *

  Specific indirect 3
    PRGDM
    WIC
    FHISP              0.000       0.000      0.166       0.000       0.001

  Specific indirect 4
    PRGDM
    FAGE
    FHISP              0.000       0.000      0.003       0.000       0.000      *

  Specific indirect 5
    PRGDM
    SOCADV
    FHISP              0.008       0.004      0.023       0.000       0.015

  Specific indirect 6
    PRGDM
    PAYER
    FEDUC
    FHISP              0.000       0.000      0.146       0.000       0.000

  Specific indirect 7
    PRGDM
    PAYER
    FAGE
    FHISP              0.000       0.000      0.302       0.000       0.000

  Specific indirect 8
    PRGDM
    PAYER
    SOCADV
    FHISP             -0.001       0.001      0.146      -0.004       0.001

  Specific indirect 9
    PRGDM
    MEDUC
    CIG0
    FHISP              0.000       0.000      0.446       0.000       0.000

  Specific indirect 10
    PRGDM
    MEDUC
    SOCADV
    FHISP              0.000       0.001      0.446      -0.003       0.003

  Specific indirect 11
    PRGDM
    CIG0
    SOCADV
    FHISP              0.006       0.001      0.000       0.004       0.007      *

  Specific indirect 12
    PRGDM
    WIC
    SOCADV
    FHISP              0.001       0.001      0.166      -0.001       0.003

  Specific indirect 13
    PRGDM
    FAGE
    SOCADV
    FHISP             -0.002       0.000      0.000      -0.003      -0.001      *

  Specific indirect 14
    PRGDM
    MAGE
    CIG0
    FHISP              0.000       0.000      0.000       0.000       0.000      *

  Specific indirect 15
    PRGDM
    MAGE
    SOCADV
    FHISP             -0.024       0.001      0.000      -0.025      -0.023      *

  Specific indirect 16
    PRGDM
    MHT
    SOCADV
    FHISP              0.003       0.000      0.000       0.002       0.003      *

  Specific indirect 17
    PRGDM
    BMI
    CIG0
    FHISP              0.000       0.000      0.000       0.000       0.001      *

  Specific indirect 18
    PRGDM
    BMI
    SOCADV
    FHISP              0.020       0.001      0.000       0.019       0.021      *

  Specific indirect 19
    PRGDM
    PAYER
    FEDUC
    FAGE
    FHISP              0.000       0.000      0.157       0.000       0.000

  Specific indirect 20
    PRGDM
    PAYER
    FEDUC
    SOCADV
    FHISP              0.000       0.000      0.146       0.000       0.000

  Specific indirect 21
    PRGDM
    PAYER
    FAGE
    SOCADV
    FHISP              0.000       0.000      0.302       0.000       0.000

  Specific indirect 22
    PRGDM
    MEDUC
    CIG0
    SOCADV
    FHISP              0.000       0.000      0.446       0.000       0.000

  Specific indirect 23
    PRGDM
    WIC
    MEDUC
    CIG0
    FHISP              0.000       0.000      0.166       0.000       0.000

  Specific indirect 24
    PRGDM
    WIC
    MEDUC
    SOCADV
    FHISP              0.000       0.000      0.166       0.000       0.000

  Specific indirect 25
    PRGDM
    WIC
    MAGE
    CIG0
    FHISP              0.000       0.000      0.166       0.000       0.000

  Specific indirect 26
    PRGDM
    WIC
    MAGE
    SOCADV
    FHISP              0.000       0.000      0.166       0.000       0.000

  Specific indirect 27
    PRGDM
    MAGE
    CIG0
    SOCADV
    FHISP              0.000       0.000      0.000       0.000       0.000      *

  Specific indirect 28
    PRGDM
    BMI
    MEDUC
    CIG0
    FHISP              0.000       0.000      0.000       0.000       0.000      *

  Specific indirect 29
    PRGDM
    BMI
    MEDUC
    SOCADV
    FHISP             -0.007       0.000      0.000      -0.007      -0.006      *

  Specific indirect 30
    PRGDM
    BMI
    CIG0
    SOCADV
    FHISP              0.000       0.000      0.000       0.000       0.000      *

  Specific indirect 31
    PRGDM
    BMI
    MAGE
    CIG0
    FHISP              0.000       0.000      0.000       0.000       0.000      *

  Specific indirect 32
    PRGDM
    BMI
    MAGE
    SOCADV
    FHISP             -0.006       0.000      0.000      -0.006      -0.006      *

  Specific indirect 33
    PRGDM
    PAYER
    FEDUC
    FAGE
    SOCADV
    FHISP              0.000       0.000      0.155       0.000       0.000

  Specific indirect 34
    PRGDM
    WIC
    MEDUC
    CIG0
    SOCADV
    FHISP              0.000       0.000      0.166       0.000       0.000

  Specific indirect 35
    PRGDM
    WIC
    MAGE
    CIG0
    SOCADV
    FHISP              0.000       0.000      0.166       0.000       0.000

  Specific indirect 36
    PRGDM
    BMI
    MEDUC
    CIG0
    SOCADV
    FHISP              0.000       0.000      0.000       0.000       0.000      *

  Specific indirect 37
    PRGDM
    BMI
    MAGE
    CIG0
    SOCADV
    FHISP              0.000       0.000      0.000       0.000       0.000      *

  Direct
    PRGDM
    FHISP             -0.012       0.004      0.000      -0.020      -0.006      *


Effects from OTHF to PRGDM

    Total              0.028       0.003      0.000       0.022       0.034      *
    Total indirect    -0.003       0.001      0.000      -0.004      -0.001      *

  Specific indirect 1
    PRGDM
    PAYER
    OTHF               0.000       0.000      0.146      -0.001       0.000

  Specific indirect 2
    PRGDM
    CIG0
    OTHF              -0.003       0.000      0.000      -0.004      -0.002      *

  Specific indirect 3
    PRGDM
    WIC
    OTHF               0.000       0.000      0.166       0.000       0.001

  Specific indirect 4
    PRGDM
    FAGE
    OTHF               0.000       0.000      0.000       0.000       0.001      *

  Specific indirect 5
    PRGDM
    SOCADV
    OTHF               0.000       0.000      0.033       0.000       0.000

  Specific indirect 6
    PRGDM
    PAYER
    FEDUC
    OTHF               0.000       0.000      0.146       0.000       0.000

  Specific indirect 7
    PRGDM
    PAYER
    FAGE
    OTHF               0.000       0.000      0.302       0.000       0.000

  Specific indirect 8
    PRGDM
    PAYER
    SOCADV
    OTHF               0.000       0.000      0.154       0.000       0.000

  Specific indirect 9
    PRGDM
    MEDUC
    CIG0
    OTHF               0.000       0.000      0.446       0.000       0.000

  Specific indirect 10
    PRGDM
    MEDUC
    SOCADV
    OTHF               0.000       0.000      0.448       0.000       0.000

  Specific indirect 11
    PRGDM
    CIG0
    SOCADV
    OTHF               0.000       0.000      0.010       0.000       0.000      *

  Specific indirect 12
    PRGDM
    WIC
    SOCADV
    OTHF               0.000       0.000      0.172       0.000       0.000

  Specific indirect 13
    PRGDM
    FAGE
    SOCADV
    OTHF               0.000       0.000      0.010       0.000       0.000      *

  Specific indirect 14
    PRGDM
    MAGE
    CIG0
    OTHF               0.000       0.000      0.000       0.000       0.000      *

  Specific indirect 15
    PRGDM
    MAGE
    SOCADV
    OTHF               0.001       0.000      0.010       0.000       0.001      *

  Specific indirect 16
    PRGDM
    MHT
    SOCADV
    OTHF               0.000       0.000      0.010       0.000       0.000      *

  Specific indirect 17
    PRGDM
    BMI
    CIG0
    OTHF               0.000       0.000      0.000       0.000       0.000      *

  Specific indirect 18
    PRGDM
    BMI
    SOCADV
    OTHF               0.000       0.000      0.010      -0.001       0.000      *

  Specific indirect 19
    PRGDM
    PAYER
    FEDUC
    FAGE
    OTHF               0.000       0.000      0.155       0.000       0.000

  Specific indirect 20
    PRGDM
    PAYER
    FEDUC
    SOCADV
    OTHF               0.000       0.000      0.154       0.000       0.000

  Specific indirect 21
    PRGDM
    PAYER
    FAGE
    SOCADV
    OTHF               0.000       0.000      0.307       0.000       0.000

  Specific indirect 22
    PRGDM
    MEDUC
    CIG0
    SOCADV
    OTHF               0.000       0.000      0.448       0.000       0.000

  Specific indirect 23
    PRGDM
    WIC
    MEDUC
    CIG0
    OTHF               0.000       0.000      0.166       0.000       0.000

  Specific indirect 24
    PRGDM
    WIC
    MEDUC
    SOCADV
    OTHF               0.000       0.000      0.172       0.000       0.000

  Specific indirect 25
    PRGDM
    WIC
    MAGE
    CIG0
    OTHF               0.000       0.000      0.166       0.000       0.000

  Specific indirect 26
    PRGDM
    WIC
    MAGE
    SOCADV
    OTHF               0.000       0.000      0.172       0.000       0.000

  Specific indirect 27
    PRGDM
    MAGE
    CIG0
    SOCADV
    OTHF               0.000       0.000      0.010       0.000       0.000      *

  Specific indirect 28
    PRGDM
    BMI
    MEDUC
    CIG0
    OTHF               0.000       0.000      0.000       0.000       0.000      *

  Specific indirect 29
    PRGDM
    BMI
    MEDUC
    SOCADV
    OTHF               0.000       0.000      0.010       0.000       0.000      *

  Specific indirect 30
    PRGDM
    BMI
    CIG0
    SOCADV
    OTHF               0.000       0.000      0.010       0.000       0.000      *

  Specific indirect 31
    PRGDM
    BMI
    MAGE
    CIG0
    OTHF               0.000       0.000      0.000       0.000       0.000      *

  Specific indirect 32
    PRGDM
    BMI
    MAGE
    SOCADV
    OTHF               0.000       0.000      0.010       0.000       0.000      *

  Specific indirect 33
    PRGDM
    PAYER
    FEDUC
    FAGE
    SOCADV
    OTHF               0.000       0.000      0.161       0.000       0.000

  Specific indirect 34
    PRGDM
    WIC
    MEDUC
    CIG0
    SOCADV
    OTHF               0.000       0.000      0.172       0.000       0.000

  Specific indirect 35
    PRGDM
    WIC
    MAGE
    CIG0
    SOCADV
    OTHF               0.000       0.000      0.172       0.000       0.000

  Specific indirect 36
    PRGDM
    BMI
    MEDUC
    CIG0
    SOCADV
    OTHF               0.000       0.000      0.010       0.000       0.000      *

  Specific indirect 37
    PRGDM
    BMI
    MAGE
    CIG0
    SOCADV
    OTHF               0.000       0.000      0.010       0.000       0.000      *

  Direct
    PRGDM
    OTHF               0.030       0.003      0.000       0.024       0.037      *


Effects from SOCADV to PRGDM

    Total              0.014       0.004      0.001       0.005       0.023      *
    Total indirect     0.055       0.017      0.000       0.021       0.089      *

  Specific indirect 1
    PRGDM
    PAYER
    SOCADV             0.007       0.007      0.146      -0.006       0.020

  Specific indirect 2
    PRGDM
    MEDUC
    SOCADV            -0.001       0.008      0.446      -0.016       0.014

  Specific indirect 3
    PRGDM
    CIG0
    SOCADV            -0.029       0.004      0.000      -0.036      -0.022      *

  Specific indirect 4
    PRGDM
    WIC
    SOCADV            -0.006       0.006      0.166      -0.017       0.006

  Specific indirect 5
    PRGDM
    FAGE
    SOCADV             0.009       0.002      0.000       0.005       0.013      *

  Specific indirect 6
    PRGDM
    MAGE
    SOCADV             0.126       0.004      0.000       0.119       0.133      *

  Specific indirect 7
    PRGDM
    MHT
    SOCADV            -0.013       0.000      0.000      -0.014      -0.012      *

  Specific indirect 8
    PRGDM
    BMI
    SOCADV            -0.106       0.003      0.000      -0.112      -0.100      *

  Specific indirect 9
    PRGDM
    PAYER
    FEDUC
    SOCADV             0.000       0.000      0.146      -0.001       0.000

  Specific indirect 10
    PRGDM
    PAYER
    FAGE
    SOCADV             0.000       0.000      0.302       0.000       0.000

  Specific indirect 11
    PRGDM
    MEDUC
    CIG0
    SOCADV             0.000       0.000      0.446      -0.001       0.001

  Specific indirect 12
    PRGDM
    WIC
    MEDUC
    SOCADV             0.000       0.000      0.166       0.000       0.001

  Specific indirect 13
    PRGDM
    WIC
    MAGE
    SOCADV             0.000       0.000      0.166      -0.001       0.000

  Specific indirect 14
    PRGDM
    MAGE
    CIG0
    SOCADV            -0.001       0.000      0.000      -0.002      -0.001      *

  Specific indirect 15
    PRGDM
    BMI
    MEDUC
    SOCADV             0.035       0.001      0.000       0.032       0.038      *

  Specific indirect 16
    PRGDM
    BMI
    CIG0
    SOCADV             0.002       0.000      0.000       0.001       0.002      *

  Specific indirect 17
    PRGDM
    BMI
    MAGE
    SOCADV             0.032       0.001      0.000       0.030       0.033      *

  Specific indirect 18
    PRGDM
    PAYER
    FEDUC
    FAGE
    SOCADV             0.000       0.000      0.155       0.000       0.000

  Specific indirect 19
    PRGDM
    WIC
    MEDUC
    CIG0
    SOCADV             0.000       0.000      0.166       0.000       0.000

  Specific indirect 20
    PRGDM
    WIC
    MAGE
    CIG0
    SOCADV             0.000       0.000      0.166       0.000       0.000

  Specific indirect 21
    PRGDM
    BMI
    MEDUC
    CIG0
    SOCADV             0.001       0.000      0.000       0.001       0.001      *

  Specific indirect 22
    PRGDM
    BMI
    MAGE
    CIG0
    SOCADV             0.000       0.000      0.000       0.000       0.000      *

  Direct
    PRGDM
    SOCADV            -0.041       0.021      0.023      -0.080       0.001


Effects from CIG0 to PRGDM

    Total              0.053       0.007      0.000       0.040       0.066      *
    Total indirect    -0.003       0.001      0.000      -0.005      -0.001      *

  Specific indirect 1
    PRGDM
    MEDUC
    CIG0               0.000       0.001      0.446      -0.001       0.001

  Specific indirect 2
    PRGDM
    MAGE
    CIG0               0.002       0.000      0.000       0.001       0.003      *

  Specific indirect 3
    PRGDM
    BMI
    CIG0              -0.003       0.001      0.000      -0.004      -0.002      *

  Specific indirect 4
    PRGDM
    WIC
    MEDUC
    CIG0               0.000       0.000      0.166       0.000       0.000

  Specific indirect 5
    PRGDM
    WIC
    MAGE
    CIG0               0.000       0.000      0.166       0.000       0.000

  Specific indirect 6
    PRGDM
    BMI
    MEDUC
    CIG0              -0.003       0.000      0.000      -0.003      -0.002      *

  Specific indirect 7
    PRGDM
    BMI
    MAGE
    CIG0               0.001       0.000      0.000       0.000       0.001      *

  Direct
    PRGDM
    CIG0               0.057       0.007      0.000       0.043       0.070      *


Effects from MAGE to PRGDM

    Total              0.223       0.005      0.000       0.214       0.233      *
    Total indirect     0.044       0.001      0.000       0.042       0.047      *

  Specific indirect 1
    PRGDM
    WIC
    MAGE               0.000       0.000      0.166      -0.001       0.000

  Specific indirect 2
    PRGDM
    BMI
    MAGE               0.045       0.001      0.000       0.043       0.047      *

  Direct
    PRGDM
    MAGE               0.179       0.005      0.000       0.169       0.189      *


Effects from FAGE to PRGDM

    Total              0.016       0.004      0.000       0.009       0.023      *
    Total indirect     0.000       0.000      0.265       0.000       0.000

  Specific indirect 1
    PRGDM
    PAYER
    FAGE               0.000       0.000      0.302       0.000       0.000

  Specific indirect 2
    PRGDM
    PAYER
    FEDUC
    FAGE               0.000       0.000      0.155       0.000       0.000

  Direct
    PRGDM
    FAGE               0.016       0.004      0.000       0.009       0.023      *


Effects from MEDUC to PRGDM

    Total              0.042       0.009      0.000       0.025       0.061      *
    Total indirect     0.044       0.002      0.000       0.040       0.047      *

  Specific indirect 1
    PRGDM
    WIC
    MEDUC              0.000       0.000      0.166       0.000       0.001

  Specific indirect 2
    PRGDM
    BMI
    MEDUC              0.044       0.002      0.000       0.040       0.047      *

  Direct
    PRGDM
    MEDUC             -0.001       0.010      0.446      -0.019       0.018


Effects from FEDUC to PRGDM

    Total             -0.001       0.001      0.146      -0.002       0.001
    Total indirect    -0.001       0.001      0.146      -0.002       0.001

  Specific indirect 1
    PRGDM
    PAYER
    FEDUC             -0.001       0.001      0.146      -0.002       0.001


Effects from MHT to PRGDM

    Total             -0.073       0.003      0.000      -0.078      -0.068      *
    Total indirect     0.000       0.000      0.000       0.000       0.000

  Direct
    PRGDM
    MHT               -0.073       0.003      0.000      -0.078      -0.068      *


Effects from BMI to PRGDM

    Total              0.192       0.003      0.000       0.185       0.199      *
    Total indirect     0.000       0.000      0.000       0.000       0.000

  Direct
    PRGDM
    BMI                0.192       0.003      0.000       0.185       0.199      *


Effects from PAYER to PRGDM

    Total              0.009       0.009      0.146      -0.008       0.026
    Total indirect     0.000       0.000      0.000       0.000       0.000

  Direct
    PRGDM
    PAYER              0.009       0.009      0.146      -0.008       0.026


Effects from WIC to PRGDM

    Total              0.008       0.008      0.166      -0.009       0.024
    Total indirect     0.000       0.000      0.000       0.000       0.000

  Direct
    PRGDM
    WIC                0.008       0.008      0.166      -0.009       0.024


Effects from PRECAREM to PRGDM

    Total              0.000       0.000      0.000       0.000       0.000
    Total indirect     0.000       0.000      0.000       0.000       0.000


Effects from AFRAMM to BWT

    Total             -0.089       0.002      0.000      -0.093      -0.086      *
    Total indirect     0.009       0.001      0.000       0.007       0.011      *

  Specific indirect 1
    BWT
    PAYER
    AFRAMM             0.000       0.000      0.467      -0.001       0.001

  Specific indirect 2
    BWT
    MEDUC
    AFRAMM             0.000       0.000      0.000       0.000       0.000      *

  Specific indirect 3
    BWT
    CIG0
    AFRAMM             0.012       0.001      0.000       0.011       0.014      *

  Specific indirect 4
    BWT
    WIC
    AFRAMM             0.001       0.000      0.002       0.000       0.001      *

  Specific indirect 5
    BWT
    PRGBP
    AFRAMM            -0.003       0.001      0.000      -0.004      -0.002      *

  Specific indirect 6
    BWT
    PRGDM
    AFRAMM             0.000       0.000      0.280       0.000       0.000

  Specific indirect 7
    BWT
    MAGE
    AFRAMM             0.000       0.000      0.327       0.000       0.000

  Specific indirect 8
    BWT
    MHT
    AFRAMM             0.000       0.000      0.448       0.000       0.000

  Specific indirect 9
    BWT
    BMI
    AFRAMM             0.001       0.000      0.000       0.001       0.002      *

  Specific indirect 10
    BWT
    PRECAREM
    AFRAMM             0.000       0.000      0.103       0.000       0.000

  Specific indirect 11
    BWT
    SOCADV
    AFRAMM            -0.004       0.001      0.000      -0.005      -0.003      *

  Specific indirect 12
    BWT
    PAYER
    SOCADV
    AFRAMM             0.000       0.000      0.467       0.000       0.000

  Specific indirect 13
    BWT
    MEDUC
    CIG0
    AFRAMM             0.000       0.000      0.000       0.000       0.000      *

  Specific indirect 14
    BWT
    MEDUC
    SOCADV
    AFRAMM             0.001       0.000      0.000       0.001       0.002      *

  Specific indirect 15
    BWT
    CIG0
    SOCADV
    AFRAMM            -0.002       0.000      0.000      -0.003      -0.002      *

  Specific indirect 16
    BWT
    WIC
    MEDUC
    AFRAMM             0.000       0.000      0.002       0.000       0.000      *

  Specific indirect 17
    BWT
    WIC
    MAGE
    AFRAMM             0.000       0.000      0.327       0.000       0.000

  Specific indirect 18
    BWT
    WIC
    SOCADV
    AFRAMM             0.001       0.000      0.002       0.000       0.001      *

  Specific indirect 19
    BWT
    PRGBP
    PAYER
    AFRAMM             0.001       0.000      0.000       0.000       0.001      *

  Specific indirect 20
    BWT
    PRGBP
    MEDUC
    AFRAMM             0.000       0.000      0.000       0.000       0.000      *

  Specific indirect 21
    BWT
    PRGBP
    CIG0
    AFRAMM             0.000       0.000      0.048       0.000       0.001

  Specific indirect 22
    BWT
    PRGBP
    WIC
    AFRAMM             0.001       0.000      0.000       0.000       0.001      *

  Specific indirect 23
    BWT
    PRGBP
    MAGE
    AFRAMM             0.000       0.000      0.327       0.000       0.000

  Specific indirect 24
    BWT
    PRGBP
    MHT
    AFRAMM             0.000       0.000      0.448       0.000       0.000

  Specific indirect 25
    BWT
    PRGBP
    BMI
    AFRAMM             0.000       0.000      0.000       0.000       0.000      *

  Specific indirect 26
    BWT
    PRGBP
    SOCADV
    AFRAMM            -0.002       0.000      0.000      -0.002      -0.002      *

  Specific indirect 27
    BWT
    PRGDM
    PAYER
    AFRAMM             0.000       0.000      0.146       0.000       0.000

  Specific indirect 28
    BWT
    PRGDM
    MEDUC
    AFRAMM             0.000       0.000      0.446       0.000       0.000

  Specific indirect 29
    BWT
    PRGDM
    CIG0
    AFRAMM             0.000       0.000      0.000       0.000       0.000      *

  Specific indirect 30
    BWT
    PRGDM
    WIC
    AFRAMM             0.000       0.000      0.166       0.000       0.000

  Specific indirect 31
    BWT
    PRGDM
    MAGE
    AFRAMM             0.000       0.000      0.327       0.000       0.000

  Specific indirect 32
    BWT
    PRGDM
    MHT
    AFRAMM             0.000       0.000      0.448       0.000       0.000

  Specific indirect 33
    BWT
    PRGDM
    BMI
    AFRAMM             0.000       0.000      0.000       0.000       0.000      *

  Specific indirect 34
    BWT
    PRGDM
    SOCADV
    AFRAMM             0.000       0.000      0.023       0.000       0.000

  Specific indirect 35
    BWT
    FAGE
    SOCADV
    AFRAMM             0.001       0.000      0.000       0.000       0.001      *

  Specific indirect 36
    BWT
    MAGE
    CIG0
    AFRAMM             0.000       0.000      0.000       0.000       0.000      *

  Specific indirect 37
    BWT
    MAGE
    SOCADV
    AFRAMM             0.002       0.000      0.000       0.001       0.002      *

  Specific indirect 38
    BWT
    MHT
    SOCADV
    AFRAMM            -0.002       0.000      0.000      -0.002      -0.002      *

  Specific indirect 39
    BWT
    BMI
    MEDUC
    AFRAMM             0.000       0.000      0.000       0.000       0.000      *

  Specific indirect 40
    BWT
    BMI
    CIG0
    AFRAMM             0.000       0.000      0.000       0.000       0.001      *

  Specific indirect 41
    BWT
    BMI
    MAGE
    AFRAMM             0.000       0.000      0.327       0.000       0.000

  Specific indirect 42
    BWT
    BMI
    SOCADV
    AFRAMM             0.005       0.000      0.000       0.005       0.006      *

  Specific indirect 43
    BWT
    PRECAREM
    PAYER
    AFRAMM             0.000       0.000      0.103       0.000       0.000

  Specific indirect 44
    BWT
    PRECAREM
    MEDUC
    AFRAMM             0.000       0.000      0.103       0.000       0.000

  Specific indirect 45
    BWT
    PRECAREM
    CIG0
    AFRAMM             0.000       0.000      0.103       0.000       0.000

  Specific indirect 46
    BWT
    PRECAREM
    WIC
    AFRAMM             0.000       0.000      0.103       0.000       0.000

  Specific indirect 47
    BWT
    PRECAREM
    MAGE
    AFRAMM             0.000       0.000      0.364       0.000       0.000

  Specific indirect 48
    BWT
    PRECAREM
    BMI
    AFRAMM             0.000       0.000      0.103       0.000       0.000

  Specific indirect 49
    BWT
    PRECAREM
    SOCADV
    AFRAMM             0.000       0.000      0.120       0.000       0.000

  Specific indirect 50
    BWT
    PAYER
    FEDUC
    SOCADV
    AFRAMM             0.000       0.000      0.467       0.000       0.000

  Specific indirect 51
    BWT
    PAYER
    FAGE
    SOCADV
    AFRAMM             0.000       0.000      0.490       0.000       0.000

  Specific indirect 52
    BWT
    MEDUC
    CIG0
    SOCADV
    AFRAMM             0.000       0.000      0.000       0.000       0.000      *

  Specific indirect 53
    BWT
    WIC
    MEDUC
    CIG0
    AFRAMM             0.000       0.000      0.002       0.000       0.000      *

  Specific indirect 54
    BWT
    WIC
    MEDUC
    SOCADV
    AFRAMM             0.000       0.000      0.002       0.000       0.000      *

  Specific indirect 55
    BWT
    WIC
    MAGE
    CIG0
    AFRAMM             0.000       0.000      0.002       0.000       0.000      *

  Specific indirect 56
    BWT
    WIC
    MAGE
    SOCADV
    AFRAMM             0.000       0.000      0.002       0.000       0.000      *

  Specific indirect 57
    BWT
    PRGBP
    PAYER
    SOCADV
    AFRAMM             0.000       0.000      0.000       0.000       0.001      *

  Specific indirect 58
    BWT
    PRGBP
    MEDUC
    CIG0
    AFRAMM             0.000       0.000      0.000       0.000       0.000      *

  Specific indirect 59
    BWT
    PRGBP
    MEDUC
    SOCADV
    AFRAMM             0.000       0.000      0.000       0.000       0.001      *

  Specific indirect 60
    BWT
    PRGBP
    CIG0
    SOCADV
    AFRAMM             0.000       0.000      0.048       0.000       0.000

  Specific indirect 61
    BWT
    PRGBP
    WIC
    MEDUC
    AFRAMM             0.000       0.000      0.000       0.000       0.000      *

  Specific indirect 62
    BWT
    PRGBP
    WIC
    MAGE
    AFRAMM             0.000       0.000      0.327       0.000       0.000

  Specific indirect 63
    BWT
    PRGBP
    WIC
    SOCADV
    AFRAMM             0.000       0.000      0.000       0.000       0.000      *

  Specific indirect 64
    BWT
    PRGBP
    FAGE
    SOCADV
    AFRAMM             0.000       0.000      0.000       0.000       0.000      *

  Specific indirect 65
    BWT
    PRGBP
    MAGE
    CIG0
    AFRAMM             0.000       0.000      0.000       0.000       0.000      *

  Specific indirect 66
    BWT
    PRGBP
    MAGE
    SOCADV
    AFRAMM             0.000       0.000      0.000       0.000       0.000      *

  Specific indirect 67
    BWT
    PRGBP
    MHT
    SOCADV
    AFRAMM             0.000       0.000      0.000       0.000       0.000      *

  Specific indirect 68
    BWT
    PRGBP
    BMI
    MEDUC
    AFRAMM             0.000       0.000      0.000       0.000       0.000      *

  Specific indirect 69
    BWT
    PRGBP
    BMI
    CIG0
    AFRAMM             0.000       0.000      0.000       0.000       0.000      *

  Specific indirect 70
    BWT
    PRGBP
    BMI
    MAGE
    AFRAMM             0.000       0.000      0.327       0.000       0.000

  Specific indirect 71
    BWT
    PRGBP
    BMI
    SOCADV
    AFRAMM            -0.001       0.000      0.000      -0.001      -0.001      *

  Specific indirect 72
    BWT
    PRGDM
    PAYER
    SOCADV
    AFRAMM             0.000       0.000      0.146       0.000       0.000

  Specific indirect 73
    BWT
    PRGDM
    MEDUC
    CIG0
    AFRAMM             0.000       0.000      0.446       0.000       0.000

  Specific indirect 74
    BWT
    PRGDM
    MEDUC
    SOCADV
    AFRAMM             0.000       0.000      0.446       0.000       0.000

  Specific indirect 75
    BWT
    PRGDM
    CIG0
    SOCADV
    AFRAMM             0.000       0.000      0.000       0.000       0.000      *

  Specific indirect 76
    BWT
    PRGDM
    WIC
    MEDUC
    AFRAMM             0.000       0.000      0.166       0.000       0.000

  Specific indirect 77
    BWT
    PRGDM
    WIC
    MAGE
    AFRAMM             0.000       0.000      0.380       0.000       0.000

  Specific indirect 78
    BWT
    PRGDM
    WIC
    SOCADV
    AFRAMM             0.000       0.000      0.166       0.000       0.000

  Specific indirect 79
    BWT
    PRGDM
    FAGE
    SOCADV
    AFRAMM             0.000       0.000      0.000       0.000       0.000      *

  Specific indirect 80
    BWT
    PRGDM
    MAGE
    CIG0
    AFRAMM             0.000       0.000      0.000       0.000       0.000      *

  Specific indirect 81
    BWT
    PRGDM
    MAGE
    SOCADV
    AFRAMM             0.000       0.000      0.000       0.000       0.000      *

  Specific indirect 82
    BWT
    PRGDM
    MHT
    SOCADV
    AFRAMM             0.000       0.000      0.000       0.000       0.000      *

  Specific indirect 83
    BWT
    PRGDM
    BMI
    MEDUC
    AFRAMM             0.000       0.000      0.000       0.000       0.000      *

  Specific indirect 84
    BWT
    PRGDM
    BMI
    CIG0
    AFRAMM             0.000       0.000      0.000       0.000       0.000      *

  Specific indirect 85
    BWT
    PRGDM
    BMI
    MAGE
    AFRAMM             0.000       0.000      0.327       0.000       0.000

  Specific indirect 86
    BWT
    PRGDM
    BMI
    SOCADV
    AFRAMM             0.000       0.000      0.000       0.000       0.000      *

  Specific indirect 87
    BWT
    MAGE
    CIG0
    SOCADV
    AFRAMM             0.000       0.000      0.000       0.000       0.000      *

  Specific indirect 88
    BWT
    BMI
    MEDUC
    CIG0
    AFRAMM             0.000       0.000      0.000       0.000       0.000      *

  Specific indirect 89
    BWT
    BMI
    MEDUC
    SOCADV
    AFRAMM            -0.002       0.000      0.000      -0.002      -0.002      *

  Specific indirect 90
    BWT
    BMI
    CIG0
    SOCADV
    AFRAMM             0.000       0.000      0.000       0.000       0.000      *

  Specific indirect 91
    BWT
    BMI
    MAGE
    CIG0
    AFRAMM             0.000       0.000      0.000       0.000       0.000      *

  Specific indirect 92
    BWT
    BMI
    MAGE
    SOCADV
    AFRAMM            -0.002       0.000      0.000      -0.002      -0.001      *

  Specific indirect 93
    BWT
    PRECAREM
    PAYER
    SOCADV
    AFRAMM             0.000       0.000      0.103       0.000       0.000

  Specific indirect 94
    BWT
    PRECAREM
    MEDUC
    CIG0
    AFRAMM             0.000       0.000      0.103       0.000       0.000

  Specific indirect 95
    BWT
    PRECAREM
    MEDUC
    SOCADV
    AFRAMM             0.000       0.000      0.103       0.000       0.000

  Specific indirect 96
    BWT
    PRECAREM
    CIG0
    SOCADV
    AFRAMM             0.000       0.000      0.103       0.000       0.000

  Specific indirect 97
    BWT
    PRECAREM
    WIC
    MEDUC
    AFRAMM             0.000       0.000      0.103       0.000       0.000

  Specific indirect 98
    BWT
    PRECAREM
    WIC
    MAGE
    AFRAMM             0.000       0.000      0.364       0.000       0.000

  Specific indirect 99
    BWT
    PRECAREM
    WIC
    SOCADV
    AFRAMM             0.000       0.000      0.103       0.000       0.000

  Specific indirect 100
    BWT
    PRECAREM
    MAGE
    CIG0
    AFRAMM             0.000       0.000      0.103       0.000       0.000

  Specific indirect 101
    BWT
    PRECAREM
    MAGE
    SOCADV
    AFRAMM             0.000       0.000      0.103       0.000       0.000

  Specific indirect 102
    BWT
    PRECAREM
    BMI
    MEDUC
    AFRAMM             0.000       0.000      0.103       0.000       0.000

  Specific indirect 103
    BWT
    PRECAREM
    BMI
    CIG0
    AFRAMM             0.000       0.000      0.103       0.000       0.000

  Specific indirect 104
    BWT
    PRECAREM
    BMI
    MAGE
    AFRAMM             0.000       0.000      0.364       0.000       0.000

  Specific indirect 105
    BWT
    PRECAREM
    BMI
    SOCADV
    AFRAMM             0.000       0.000      0.103       0.000       0.000

  Specific indirect 106
    BWT
    PAYER
    FEDUC
    FAGE
    SOCADV
    AFRAMM             0.000       0.000      0.467       0.000       0.000

  Specific indirect 107
    BWT
    WIC
    MEDUC
    CIG0
    SOCADV
    AFRAMM             0.000       0.000      0.002       0.000       0.000      *

  Specific indirect 108
    BWT
    WIC
    MAGE
    CIG0
    SOCADV
    AFRAMM             0.000       0.000      0.002       0.000       0.000      *

  Specific indirect 109
    BWT
    PRGBP
    PAYER
    FEDUC
    SOCADV
    AFRAMM             0.000       0.000      0.000       0.000       0.000      *

  Specific indirect 110
    BWT
    PRGBP
    PAYER
    FAGE
    SOCADV
    AFRAMM             0.000       0.000      0.208       0.000       0.000

  Specific indirect 111
    BWT
    PRGBP
    MEDUC
```
