## Supplementary material for "Disentangling effects of ethnicity, deprivation, and payment source on obstetric outcomes in American primigravidae: A structural equation model of observational data": Addendum 2 - Mplus output for Bayesian estimation of realistic model (part 2 of 4)

```
    CIG0
    SOCADV
    AFRAMM             0.000       0.000      0.000       0.000       0.000      *

  Specific indirect 112
    BWT
    PRGBP
    WIC
    MEDUC
    CIG0
    AFRAMM             0.000       0.000      0.000       0.000       0.000      *

  Specific indirect 113
    BWT
    PRGBP
    WIC
    MEDUC
    SOCADV
    AFRAMM             0.000       0.000      0.000       0.000       0.000      *

  Specific indirect 114
    BWT
    PRGBP
    WIC
    MAGE
    CIG0
    AFRAMM             0.000       0.000      0.000       0.000       0.000      *

  Specific indirect 115
    BWT
    PRGBP
    WIC
    MAGE
    SOCADV
    AFRAMM             0.000       0.000      0.000       0.000       0.000      *

  Specific indirect 116
    BWT
    PRGBP
    MAGE
    CIG0
    SOCADV
    AFRAMM             0.000       0.000      0.000       0.000       0.000      *

  Specific indirect 117
    BWT
    PRGBP
    BMI
    MEDUC
    CIG0
    AFRAMM             0.000       0.000      0.000       0.000       0.000      *

  Specific indirect 118
    BWT
    PRGBP
    BMI
    MEDUC
    SOCADV
    AFRAMM             0.000       0.000      0.000       0.000       0.000      *

  Specific indirect 119
    BWT
    PRGBP
    BMI
    CIG0
    SOCADV
    AFRAMM             0.000       0.000      0.000       0.000       0.000      *

  Specific indirect 120
    BWT
    PRGBP
    BMI
    MAGE
    CIG0
    AFRAMM             0.000       0.000      0.000       0.000       0.000      *

  Specific indirect 121
    BWT
    PRGBP
    BMI
    MAGE
    SOCADV
    AFRAMM             0.000       0.000      0.000       0.000       0.000      *

  Specific indirect 122
    BWT
    PRGDM
    PAYER
    FEDUC
    SOCADV
    AFRAMM             0.000       0.000      0.146       0.000       0.000

  Specific indirect 123
    BWT
    PRGDM
    PAYER
    FAGE
    SOCADV
    AFRAMM             0.000       0.000      0.302       0.000       0.000

  Specific indirect 124
    BWT
    PRGDM
    MEDUC
    CIG0
    SOCADV
    AFRAMM             0.000       0.000      0.446       0.000       0.000

  Specific indirect 125
    BWT
    PRGDM
    WIC
    MEDUC
    CIG0
    AFRAMM             0.000       0.000      0.166       0.000       0.000

  Specific indirect 126
    BWT
    PRGDM
    WIC
    MEDUC
    SOCADV
    AFRAMM             0.000       0.000      0.166       0.000       0.000

  Specific indirect 127
    BWT
    PRGDM
    WIC
    MAGE
    CIG0
    AFRAMM             0.000       0.000      0.166       0.000       0.000

  Specific indirect 128
    BWT
    PRGDM
    WIC
    MAGE
    SOCADV
    AFRAMM             0.000       0.000      0.166       0.000       0.000

  Specific indirect 129
    BWT
    PRGDM
    MAGE
    CIG0
    SOCADV
    AFRAMM             0.000       0.000      0.000       0.000       0.000      *

  Specific indirect 130
    BWT
    PRGDM
    BMI
    MEDUC
    CIG0
    AFRAMM             0.000       0.000      0.000       0.000       0.000      *

  Specific indirect 131
    BWT
    PRGDM
    BMI
    MEDUC
    SOCADV
    AFRAMM             0.000       0.000      0.000       0.000       0.000      *

  Specific indirect 132
    BWT
    PRGDM
    BMI
    CIG0
    SOCADV
    AFRAMM             0.000       0.000      0.000       0.000       0.000      *

  Specific indirect 133
    BWT
    PRGDM
    BMI
    MAGE
    CIG0
    AFRAMM             0.000       0.000      0.000       0.000       0.000      *

  Specific indirect 134
    BWT
    PRGDM
    BMI
    MAGE
    SOCADV
    AFRAMM             0.000       0.000      0.000       0.000       0.000      *

  Specific indirect 135
    BWT
    BMI
    MEDUC
    CIG0
    SOCADV
    AFRAMM             0.000       0.000      0.000       0.000       0.000      *

  Specific indirect 136
    BWT
    BMI
    MAGE
    CIG0
    SOCADV
    AFRAMM             0.000       0.000      0.000       0.000       0.000      *

  Specific indirect 137
    BWT
    PRECAREM
    PAYER
    FEDUC
    SOCADV
    AFRAMM             0.000       0.000      0.103       0.000       0.000

  Specific indirect 138
    BWT
    PRECAREM
    PAYER
    FAGE
    SOCADV
    AFRAMM             0.000       0.000      0.266       0.000       0.000

  Specific indirect 139
    BWT
    PRECAREM
    MEDUC
    CIG0
    SOCADV
    AFRAMM             0.000       0.000      0.103       0.000       0.000

  Specific indirect 140
    BWT
    PRECAREM
    WIC
    MEDUC
    CIG0
    AFRAMM             0.000       0.000      0.103       0.000       0.000

  Specific indirect 141
    BWT
    PRECAREM
    WIC
    MEDUC
    SOCADV
    AFRAMM             0.000       0.000      0.103       0.000       0.000

  Specific indirect 142
    BWT
    PRECAREM
    WIC
    MAGE
    CIG0
    AFRAMM             0.000       0.000      0.103       0.000       0.000

  Specific indirect 143
    BWT
    PRECAREM
    WIC
    MAGE
    SOCADV
    AFRAMM             0.000       0.000      0.103       0.000       0.000

  Specific indirect 144
    BWT
    PRECAREM
    MAGE
    CIG0
    SOCADV
    AFRAMM             0.000       0.000      0.103       0.000       0.000

  Specific indirect 145
    BWT
    PRECAREM
    BMI
    MEDUC
    CIG0
    AFRAMM             0.000       0.000      0.103       0.000       0.000

  Specific indirect 146
    BWT
    PRECAREM
    BMI
    MEDUC
    SOCADV
    AFRAMM             0.000       0.000      0.103       0.000       0.000

  Specific indirect 147
    BWT
    PRECAREM
    BMI
    CIG0
    SOCADV
    AFRAMM             0.000       0.000      0.103       0.000       0.000

  Specific indirect 148
    BWT
    PRECAREM
    BMI
    MAGE
    CIG0
    AFRAMM             0.000       0.000      0.103       0.000       0.000

  Specific indirect 149
    BWT
    PRECAREM
    BMI
    MAGE
    SOCADV
    AFRAMM             0.000       0.000      0.103       0.000       0.000

  Specific indirect 150
    BWT
    PRGBP
    PAYER
    FEDUC
    FAGE
    SOCADV
    AFRAMM             0.000       0.000      0.012       0.000       0.000      *

  Specific indirect 151
    BWT
    PRGBP
    WIC
    MEDUC
    CIG0
    SOCADV
    AFRAMM             0.000       0.000      0.000       0.000       0.000      *

  Specific indirect 152
    BWT
    PRGBP
    WIC
    MAGE
    CIG0
    SOCADV
    AFRAMM             0.000       0.000      0.000       0.000       0.000      *

  Specific indirect 153
    BWT
    PRGBP
    BMI
    MEDUC
    CIG0
    SOCADV
    AFRAMM             0.000       0.000      0.000       0.000       0.000      *

  Specific indirect 154
    BWT
    PRGBP
    BMI
    MAGE
    CIG0
    SOCADV
    AFRAMM             0.000       0.000      0.000       0.000       0.000      *

  Specific indirect 155
    BWT
    PRGDM
    PAYER
    FEDUC
    FAGE
    SOCADV
    AFRAMM             0.000       0.000      0.155       0.000       0.000

  Specific indirect 156
    BWT
    PRGDM
    WIC
    MEDUC
    CIG0
    SOCADV
    AFRAMM             0.000       0.000      0.166       0.000       0.000

  Specific indirect 157
    BWT
    PRGDM
    WIC
    MAGE
    CIG0
    SOCADV
    AFRAMM             0.000       0.000      0.166       0.000       0.000

  Specific indirect 158
    BWT
    PRGDM
    BMI
    MEDUC
    CIG0
    SOCADV
    AFRAMM             0.000       0.000      0.000       0.000       0.000      *

  Specific indirect 159
    BWT
    PRGDM
    BMI
    MAGE
    CIG0
    SOCADV
    AFRAMM             0.000       0.000      0.000       0.000       0.000      *

  Specific indirect 160
    BWT
    PRECAREM
    PAYER
    FEDUC
    FAGE
    SOCADV
    AFRAMM             0.000       0.000      0.113       0.000       0.000

  Specific indirect 161
    BWT
    PRECAREM
    WIC
    MEDUC
    CIG0
    SOCADV
    AFRAMM             0.000       0.000      0.103       0.000       0.000

  Specific indirect 162
    BWT
    PRECAREM
    WIC
    MAGE
    CIG0
    SOCADV
    AFRAMM             0.000       0.000      0.103       0.000       0.000

  Specific indirect 163
    BWT
    PRECAREM
    BMI
    MEDUC
    CIG0
    SOCADV
    AFRAMM             0.000       0.000      0.103       0.000       0.000

  Specific indirect 164
    BWT
    PRECAREM
    BMI
    MAGE
    CIG0
    SOCADV
    AFRAMM             0.000       0.000      0.103       0.000       0.000

  Direct
    BWT
    AFRAMM            -0.098       0.002      0.000      -0.102      -0.094      *


Effects from MHISP to BWT

    Total             -0.020       0.002      0.000      -0.023      -0.017      *
    Total indirect    -0.017       0.001      0.000      -0.019      -0.015      *

  Specific indirect 1
    BWT
    PAYER
    MHISP              0.000       0.000      0.467       0.000       0.000

  Specific indirect 2
    BWT
    MEDUC
    MHISP              0.001       0.000      0.000       0.001       0.002      *

  Specific indirect 3
    BWT
    CIG0
    MHISP              0.017       0.001      0.000       0.015       0.018      *

  Specific indirect 4
    BWT
    WIC
    MHISP              0.001       0.000      0.002       0.000       0.001      *

  Specific indirect 5
    BWT
    PRGBP
    MHISP              0.009       0.001      0.000       0.008       0.010      *

  Specific indirect 6
    BWT
    PRGDM
    MHISP              0.000       0.000      0.007       0.000       0.000      *

  Specific indirect 7
    BWT
    MAGE
    MHISP              0.000       0.000      0.000      -0.001       0.000      *

  Specific indirect 8
    BWT
    MHT
    MHISP             -0.036       0.000      0.000      -0.037      -0.035      *

  Specific indirect 9
    BWT
    BMI
    MHISP             -0.001       0.000      0.001      -0.002       0.000      *

  Specific indirect 10
    BWT
    PRECAREM
    MHISP              0.000       0.000      0.103       0.000       0.000

  Specific indirect 11
    BWT
    SOCADV
    MHISP             -0.009       0.001      0.000      -0.012      -0.007      *

  Specific indirect 12
    BWT
    PAYER
    SOCADV
    MHISP              0.000       0.000      0.467      -0.001       0.001

  Specific indirect 13
    BWT
    MEDUC
    CIG0
    MHISP              0.000       0.000      0.000      -0.001       0.000      *

  Specific indirect 14
    BWT
    MEDUC
    SOCADV
    MHISP              0.003       0.001      0.000       0.002       0.004      *

  Specific indirect 15
    BWT
    CIG0
    SOCADV
    MHISP             -0.005       0.000      0.000      -0.006      -0.005      *

  Specific indirect 16
    BWT
    WIC
    MEDUC
    MHISP              0.000       0.000      0.002       0.000       0.000      *

  Specific indirect 17
    BWT
    WIC
    MAGE
    MHISP              0.000       0.000      0.002       0.000       0.000      *

  Specific indirect 18
    BWT
    WIC
    SOCADV
    MHISP              0.001       0.000      0.002       0.000       0.002      *

  Specific indirect 19
    BWT
    PRGBP
    PAYER
    MHISP              0.000       0.000      0.000       0.000       0.001      *

  Specific indirect 20
    BWT
    PRGBP
    MEDUC
    MHISP              0.000       0.000      0.000       0.000       0.000      *

  Specific indirect 21
    BWT
    PRGBP
    CIG0
    MHISP              0.000       0.000      0.048       0.000       0.001

  Specific indirect 22
    BWT
    PRGBP
    WIC
    MHISP              0.000       0.000      0.000       0.000       0.001      *

  Specific indirect 23
    BWT
    PRGBP
    MAGE
    MHISP              0.000       0.000      0.000       0.000       0.000      *

  Specific indirect 24
    BWT
    PRGBP
    MHT
    MHISP              0.001       0.000      0.000       0.001       0.001      *

  Specific indirect 25
    BWT
    PRGBP
    BMI
    MHISP              0.000       0.000      0.001       0.000       0.000      *

  Specific indirect 26
    BWT
    PRGBP
    SOCADV
    MHISP             -0.004       0.000      0.000      -0.005      -0.003      *

  Specific indirect 27
    BWT
    PRGDM
    PAYER
    MHISP              0.000       0.000      0.146       0.000       0.000

  Specific indirect 28
    BWT
    PRGDM
    MEDUC
    MHISP              0.000       0.000      0.446       0.000       0.000

  Specific indirect 29
    BWT
    PRGDM
    CIG0
    MHISP              0.000       0.000      0.000       0.000       0.000      *

  Specific indirect 30
    BWT
    PRGDM
    WIC
    MHISP              0.000       0.000      0.166       0.000       0.000

  Specific indirect 31
    BWT
    PRGDM
    MAGE
    MHISP              0.000       0.000      0.000       0.000       0.000      *

  Specific indirect 32
    BWT
    PRGDM
    MHT
    MHISP              0.000       0.000      0.000       0.000       0.000      *

  Specific indirect 33
    BWT
    PRGDM
    BMI
    MHISP              0.000       0.000      0.001       0.000       0.000      *

  Specific indirect 34
    BWT
    PRGDM
    SOCADV
    MHISP              0.000       0.000      0.023       0.000       0.000

  Specific indirect 35
    BWT
    FAGE
    SOCADV
    MHISP              0.001       0.000      0.000       0.001       0.001      *

  Specific indirect 36
    BWT
    MAGE
    CIG0
    MHISP              0.000       0.000      0.000       0.000       0.000      *

  Specific indirect 37
    BWT
    MAGE
    SOCADV
    MHISP              0.003       0.000      0.000       0.003       0.004      *

  Specific indirect 38
    BWT
    MHT
    SOCADV
    MHISP             -0.005       0.000      0.000      -0.005      -0.005      *

  Specific indirect 39
    BWT
    BMI
    MEDUC
    MHISP             -0.001       0.000      0.000      -0.002      -0.001      *

  Specific indirect 40
    BWT
    BMI
    CIG0
    MHISP              0.001       0.000      0.000       0.000       0.001      *

  Specific indirect 41
    BWT
    BMI
    MAGE
    MHISP              0.000       0.000      0.000       0.000       0.001      *

  Specific indirect 42
    BWT
    BMI
    SOCADV
    MHISP              0.012       0.000      0.000       0.011       0.012      *

  Specific indirect 43
    BWT
    PRECAREM
    PAYER
    MHISP              0.000       0.000      0.103       0.000       0.000

  Specific indirect 44
    BWT
    PRECAREM
    MEDUC
    MHISP              0.000       0.000      0.103       0.000       0.000

  Specific indirect 45
    BWT
    PRECAREM
    CIG0
    MHISP              0.000       0.000      0.103       0.000       0.000

  Specific indirect 46
    BWT
    PRECAREM
    WIC
    MHISP              0.000       0.000      0.103       0.000       0.000

  Specific indirect 47
    BWT
    PRECAREM
    MAGE
    MHISP              0.000       0.000      0.103       0.000       0.000

  Specific indirect 48
    BWT
    PRECAREM
    BMI
    MHISP              0.000       0.000      0.104       0.000       0.000

  Specific indirect 49
    BWT
    PRECAREM
    SOCADV
    MHISP              0.000       0.000      0.120       0.000       0.000

  Specific indirect 50
    BWT
    PAYER
    FEDUC
    SOCADV
    MHISP              0.000       0.000      0.467       0.000       0.000

  Specific indirect 51
    BWT
    PAYER
    FAGE
    SOCADV
    MHISP              0.000       0.000      0.490       0.000       0.000

  Specific indirect 52
    BWT
    MEDUC
    CIG0
    SOCADV
    MHISP              0.000       0.000      0.000       0.000       0.000      *

  Specific indirect 53
    BWT
    WIC
    MEDUC
    CIG0
    MHISP              0.000       0.000      0.002       0.000       0.000      *

  Specific indirect 54
    BWT
    WIC
    MEDUC
    SOCADV
    MHISP              0.000       0.000      0.002       0.000       0.000      *

  Specific indirect 55
    BWT
    WIC
    MAGE
    CIG0
    MHISP              0.000       0.000      0.002       0.000       0.000      *

  Specific indirect 56
    BWT
    WIC
    MAGE
    SOCADV
    MHISP              0.000       0.000      0.002       0.000       0.000      *

  Specific indirect 57
    BWT
    PRGBP
    PAYER
    SOCADV
    MHISP              0.001       0.000      0.000       0.001       0.001      *

  Specific indirect 58
    BWT
    PRGBP
    MEDUC
    CIG0
    MHISP              0.000       0.000      0.000       0.000       0.000      *

  Specific indirect 59
    BWT
    PRGBP
    MEDUC
    SOCADV
    MHISP              0.001       0.000      0.000       0.001       0.001      *

  Specific indirect 60
    BWT
    PRGBP
    CIG0
    SOCADV
    MHISP              0.000       0.000      0.048       0.000       0.000

  Specific indirect 61
    BWT
    PRGBP
    WIC
    MEDUC
    MHISP              0.000       0.000      0.000       0.000       0.000      *

  Specific indirect 62
    BWT
    PRGBP
    WIC
    MAGE
    MHISP              0.000       0.000      0.000       0.000       0.000      *

  Specific indirect 63
    BWT
    PRGBP
    WIC
    SOCADV
    MHISP              0.001       0.000      0.000       0.000       0.001      *

  Specific indirect 64
    BWT
    PRGBP
    FAGE
    SOCADV
    MHISP              0.000       0.000      0.000       0.000       0.000      *

  Specific indirect 65
    BWT
    PRGBP
    MAGE
    CIG0
    MHISP              0.000       0.000      0.000       0.000       0.000      *

  Specific indirect 66
    BWT
    PRGBP
    MAGE
    SOCADV
    MHISP              0.001       0.000      0.000       0.001       0.001      *

  Specific indirect 67
    BWT
    PRGBP
    MHT
    SOCADV
    MHISP              0.000       0.000      0.000       0.000       0.000      *

  Specific indirect 68
    BWT
    PRGBP
    BMI
    MEDUC
    MHISP              0.000       0.000      0.000       0.000       0.000      *

  Specific indirect 69
    BWT
    PRGBP
    BMI
    CIG0
    MHISP              0.000       0.000      0.000       0.000       0.000      *

  Specific indirect 70
    BWT
    PRGBP
    BMI
    MAGE
    MHISP              0.000       0.000      0.000       0.000       0.000      *

  Specific indirect 71
    BWT
    PRGBP
    BMI
    SOCADV
    MHISP             -0.003       0.000      0.000      -0.003      -0.002      *

  Specific indirect 72
    BWT
    PRGDM
    PAYER
    SOCADV
    MHISP              0.000       0.000      0.146       0.000       0.000

  Specific indirect 73
    BWT
    PRGDM
    MEDUC
    CIG0
    MHISP              0.000       0.000      0.446       0.000       0.000

  Specific indirect 74
    BWT
    PRGDM
    MEDUC
    SOCADV
    MHISP              0.000       0.000      0.446       0.000       0.000

  Specific indirect 75
    BWT
    PRGDM
    CIG0
    SOCADV
    MHISP              0.000       0.000      0.000       0.000       0.000      *

  Specific indirect 76
    BWT
    PRGDM
    WIC
    MEDUC
    MHISP              0.000       0.000      0.166       0.000       0.000

  Specific indirect 77
    BWT
    PRGDM
    WIC
    MAGE
    MHISP              0.000       0.000      0.166       0.000       0.000

  Specific indirect 78
    BWT
    PRGDM
    WIC
    SOCADV
    MHISP              0.000       0.000      0.166       0.000       0.000

  Specific indirect 79
    BWT
    PRGDM
    FAGE
    SOCADV
    MHISP              0.000       0.000      0.000       0.000       0.000      *

  Specific indirect 80
    BWT
    PRGDM
    MAGE
    CIG0
    MHISP              0.000       0.000      0.000       0.000       0.000      *

  Specific indirect 81
    BWT
    PRGDM
    MAGE
    SOCADV
    MHISP              0.000       0.000      0.000       0.000       0.000      *

  Specific indirect 82
    BWT
    PRGDM
    MHT
    SOCADV
    MHISP              0.000       0.000      0.000       0.000       0.000      *

  Specific indirect 83
    BWT
    PRGDM
    BMI
    MEDUC
    MHISP              0.000       0.000      0.000       0.000       0.000      *

  Specific indirect 84
    BWT
    PRGDM
    BMI
    CIG0
    MHISP              0.000       0.000      0.000       0.000       0.000      *

  Specific indirect 85
    BWT
    PRGDM
    BMI
    MAGE
    MHISP              0.000       0.000      0.000       0.000       0.000      *

  Specific indirect 86
    BWT
    PRGDM
    BMI
    SOCADV
    MHISP              0.000       0.000      0.000       0.000       0.000      *

  Specific indirect 87
    BWT
    MAGE
    CIG0
    SOCADV
    MHISP              0.000       0.000      0.000       0.000       0.000      *

  Specific indirect 88
    BWT
    BMI
    MEDUC
    CIG0
    MHISP              0.000       0.000      0.000       0.000       0.001      *

  Specific indirect 89
    BWT
    BMI
    MEDUC
    SOCADV
    MHISP             -0.004       0.000      0.000      -0.004      -0.003      *

  Specific indirect 90
    BWT
    BMI
    CIG0
    SOCADV
    MHISP              0.000       0.000      0.000       0.000       0.000      *

  Specific indirect 91
    BWT
    BMI
    MAGE
    CIG0
    MHISP              0.000       0.000      0.000       0.000       0.000      *

  Specific indirect 92
    BWT
    BMI
    MAGE
    SOCADV
    MHISP             -0.003       0.000      0.000      -0.004      -0.003      *

  Specific indirect 93
    BWT
    PRECAREM
    PAYER
    SOCADV
    MHISP              0.000       0.000      0.103       0.000       0.000

  Specific indirect 94
    BWT
    PRECAREM
    MEDUC
    CIG0
    MHISP              0.000       0.000      0.103       0.000       0.000

  Specific indirect 95
    BWT
    PRECAREM
    MEDUC
    SOCADV
    MHISP              0.000       0.000      0.103       0.000       0.000

  Specific indirect 96
    BWT
    PRECAREM
    CIG0
    SOCADV
    MHISP              0.000       0.000      0.103       0.000       0.000

  Specific indirect 97
    BWT
    PRECAREM
    WIC
    MEDUC
    MHISP              0.000       0.000      0.103       0.000       0.000

  Specific indirect 98
    BWT
    PRECAREM
    WIC
    MAGE
    MHISP              0.000       0.000      0.103       0.000       0.000

  Specific indirect 99
    BWT
    PRECAREM
    WIC
    SOCADV
    MHISP              0.000       0.000      0.103       0.000       0.000

  Specific indirect 100
    BWT
    PRECAREM
    MAGE
    CIG0
    MHISP              0.000       0.000      0.103       0.000       0.000

  Specific indirect 101
    BWT
    PRECAREM
    MAGE
    SOCADV
    MHISP              0.000       0.000      0.103       0.000       0.000

  Specific indirect 102
    BWT
    PRECAREM
    BMI
    MEDUC
    MHISP              0.000       0.000      0.103       0.000       0.000

  Specific indirect 103
    BWT
    PRECAREM
    BMI
    CIG0
    MHISP              0.000       0.000      0.103       0.000       0.000

  Specific indirect 104
    BWT
    PRECAREM
    BMI
    MAGE
    MHISP              0.000       0.000      0.103       0.000       0.000

  Specific indirect 105
    BWT
    PRECAREM
    BMI
    SOCADV
    MHISP              0.000       0.000      0.103       0.000       0.000

  Specific indirect 106
    BWT
    PAYER
    FEDUC
    FAGE
    SOCADV
    MHISP              0.000       0.000      0.467       0.000       0.000

  Specific indirect 107
    BWT
    WIC
    MEDUC
    CIG0
    SOCADV
    MHISP              0.000       0.000      0.002       0.000       0.000      *

  Specific indirect 108
    BWT
    WIC
    MAGE
    CIG0
    SOCADV
    MHISP              0.000       0.000      0.002       0.000       0.000      *

  Specific indirect 109
    BWT
    PRGBP
    PAYER
    FEDUC
    SOCADV
    MHISP              0.000       0.000      0.000       0.000       0.000      *

  Specific indirect 110
    BWT
    PRGBP
    PAYER
    FAGE
    SOCADV
    MHISP              0.000       0.000      0.208       0.000       0.000

  Specific indirect 111
    BWT
    PRGBP
    MEDUC
    CIG0
    SOCADV
    MHISP              0.000       0.000      0.000       0.000       0.000      *

  Specific indirect 112
    BWT
    PRGBP
    WIC
    MEDUC
    CIG0
    MHISP              0.000       0.000      0.000       0.000       0.000      *

  Specific indirect 113
    BWT
    PRGBP
    WIC
    MEDUC
    SOCADV
    MHISP              0.000       0.000      0.000       0.000       0.000      *

  Specific indirect 114
    BWT
    PRGBP
    WIC
    MAGE
    CIG0
    MHISP              0.000       0.000      0.000       0.000       0.000      *

  Specific indirect 115
    BWT
    PRGBP
    WIC
    MAGE
    SOCADV
    MHISP              0.000       0.000      0.000       0.000       0.000      *

  Specific indirect 116
    BWT
    PRGBP
    MAGE
    CIG0
    SOCADV
    MHISP              0.000       0.000      0.000       0.000       0.000      *

  Specific indirect 117
    BWT
    PRGBP
    BMI
    MEDUC
    CIG0
    MHISP              0.000       0.000      0.000       0.000       0.000      *

  Specific indirect 118
    BWT
    PRGBP
    BMI
    MEDUC
    SOCADV
    MHISP              0.001       0.000      0.000       0.001       0.001      *

  Specific indirect 119
    BWT
    PRGBP
    BMI
    CIG0
    SOCADV
    MHISP              0.000       0.000      0.000       0.000       0.000      *

  Specific indirect 120
    BWT
    PRGBP
    BMI
    MAGE
    CIG0
    MHISP              0.000       0.000      0.000       0.000       0.000      *

  Specific indirect 121
    BWT
    PRGBP
    BMI
    MAGE
    SOCADV
    MHISP              0.001       0.000      0.000       0.001       0.001      *

  Specific indirect 122
    BWT
    PRGDM
    PAYER
    FEDUC
    SOCADV
    MHISP              0.000       0.000      0.146       0.000       0.000

  Specific indirect 123
    BWT
    PRGDM
    PAYER
    FAGE
    SOCADV
    MHISP              0.000       0.000      0.302       0.000       0.000

  Specific indirect 124
    BWT
    PRGDM
    MEDUC
    CIG0
    SOCADV
    MHISP              0.000       0.000      0.446       0.000       0.000

  Specific indirect 125
    BWT
    PRGDM
    WIC
    MEDUC
    CIG0
    MHISP              0.000       0.000      0.166       0.000       0.000

  Specific indirect 126
    BWT
    PRGDM
    WIC
    MEDUC
    SOCADV
    MHISP              0.000       0.000      0.166       0.000       0.000

  Specific indirect 127
    BWT
    PRGDM
    WIC
    MAGE
    CIG0
    MHISP              0.000       0.000      0.166       0.000       0.000

  Specific indirect 128
    BWT
    PRGDM
    WIC
    MAGE
    SOCADV
    MHISP              0.000       0.000      0.166       0.000       0.000

  Specific indirect 129
    BWT
    PRGDM
    MAGE
    CIG0
    SOCADV
    MHISP              0.000       0.000      0.000       0.000       0.000      *

  Specific indirect 130
    BWT
    PRGDM
    BMI
    MEDUC
    CIG0
    MHISP              0.000       0.000      0.000       0.000       0.000      *

  Specific indirect 131
    BWT
    PRGDM
    BMI
    MEDUC
    SOCADV
    MHISP              0.000       0.000      0.000       0.000       0.000      *

  Specific indirect 132
    BWT
    PRGDM
    BMI
    CIG0
    SOCADV
    MHISP              0.000       0.000      0.000       0.000       0.000      *

  Specific indirect 133
    BWT
    PRGDM
    BMI
    MAGE
    CIG0
    MHISP              0.000       0.000      0.000       0.000       0.000      *

  Specific indirect 134
    BWT
    PRGDM
    BMI
    MAGE
    SOCADV
    MHISP              0.000       0.000      0.000       0.000       0.000      *

  Specific indirect 135
    BWT
    BMI
    MEDUC
    CIG0
    SOCADV
    MHISP              0.000       0.000      0.000       0.000       0.000      *

  Specific indirect 136
    BWT
    BMI
    MAGE
    CIG0
    SOCADV
    MHISP              0.000       0.000      0.000       0.000       0.000      *

  Specific indirect 137
    BWT
    PRECAREM
    PAYER
    FEDUC
    SOCADV
    MHISP              0.000       0.000      0.103       0.000       0.000

  Specific indirect 138
    BWT
    PRECAREM
    PAYER
    FAGE
    SOCADV
    MHISP              0.000       0.000      0.266       0.000       0.000

  Specific indirect 139
    BWT
    PRECAREM
    MEDUC
    CIG0
    SOCADV
    MHISP              0.000       0.000      0.103       0.000       0.000

  Specific indirect 140
    BWT
    PRECAREM
    WIC
    MEDUC
    CIG0
    MHISP              0.000       0.000      0.103       0.000       0.000

  Specific indirect 141
    BWT
    PRECAREM
    WIC
    MEDUC
    SOCADV
    MHISP              0.000       0.000      0.103       0.000       0.000

  Specific indirect 142
    BWT
    PRECAREM
    WIC
    MAGE
    CIG0
    MHISP              0.000       0.000      0.103       0.000       0.000

  Specific indirect 143
    BWT
    PRECAREM
    WIC
    MAGE
    SOCADV
    MHISP              0.000       0.000      0.103       0.000       0.000

  Specific indirect 144
    BWT
    PRECAREM
    MAGE
    CIG0
    SOCADV
    MHISP              0.000       0.000      0.103       0.000       0.000

  Specific indirect 145
    BWT
    PRECAREM
    BMI
    MEDUC
    CIG0
    MHISP              0.000       0.000      0.103       0.000       0.000

  Specific indirect 146
    BWT
    PRECAREM
    BMI
    MEDUC
    SOCADV
    MHISP              0.000       0.000      0.103       0.000       0.000

  Specific indirect 147
    BWT
    PRECAREM
    BMI
    CIG0
    SOCADV
    MHISP              0.000       0.000      0.103       0.000       0.000

  Specific indirect 148
    BWT
    PRECAREM
    BMI
    MAGE
    CIG0
    MHISP              0.000       0.000      0.103       0.000       0.000

  Specific indirect 149
    BWT
    PRECAREM
    BMI
    MAGE
    SOCADV
    MHISP              0.000       0.000      0.103       0.000       0.000

  Specific indirect 150
    BWT
    PRGBP
    PAYER
    FEDUC
    FAGE
    SOCADV
    MHISP              0.000       0.000      0.012       0.000       0.000      *

  Specific indirect 151
    BWT
    PRGBP
    WIC
    MEDUC
    CIG0
    SOCADV
    MHISP              0.000       0.000      0.000       0.000       0.000      *

  Specific indirect 152
    BWT
    PRGBP
    WIC
    MAGE
    CIG0
    SOCADV
    MHISP              0.000       0.000      0.000       0.000       0.000      *

  Specific indirect 153
    BWT
    PRGBP
    BMI
    MEDUC
    CIG0
    SOCADV
    MHISP              0.000       0.000      0.000       0.000       0.000      *

  Specific indirect 154
    BWT
    PRGBP
    BMI
    MAGE
    CIG0
    SOCADV
    MHISP              0.000       0.000      0.000       0.000       0.000      *

  Specific indirect 155
    BWT
    PRGDM
    PAYER
    FEDUC
    FAGE
    SOCADV
    MHISP              0.000       0.000      0.155       0.000       0.000

  Specific indirect 156
    BWT
    PRGDM
    WIC
    MEDUC
    CIG0
    SOCADV
    MHISP              0.000       0.000      0.166       0.000       0.000

  Specific indirect 157
    BWT
    PRGDM
    WIC
    MAGE
    CIG0
    SOCADV
    MHISP              0.000       0.000      0.166       0.000       0.000

  Specific indirect 158
    BWT
    PRGDM
    BMI
    MEDUC
    CIG0
    SOCADV
    MHISP              0.000       0.000      0.000       0.000       0.000      *

  Specific indirect 159
    BWT
    PRGDM
    BMI
    MAGE
    CIG0
    SOCADV
    MHISP              0.000       0.000      0.000       0.000       0.000      *

  Specific indirect 160
    BWT
    PRECAREM
    PAYER
    FEDUC
    FAGE
    SOCADV
    MHISP              0.000       0.000      0.113       0.000       0.000

  Specific indirect 161
    BWT
    PRECAREM
    WIC
    MEDUC
    CIG0
    SOCADV
    MHISP              0.000       0.000      0.103       0.000       0.000

  Specific indirect 162
    BWT
    PRECAREM
    WIC
    MAGE
    CIG0
    SOCADV
    MHISP              0.000       0.000      0.103       0.000       0.000

  Specific indirect 163
    BWT
    PRECAREM
    BMI
    MEDUC
    CIG0
    SOCADV
    MHISP              0.000       0.000      0.103       0.000       0.000

  Specific indirect 164
    BWT
    PRECAREM
    BMI
    MAGE
    CIG0
    SOCADV
    MHISP              0.000       0.000      0.103       0.000       0.000

  Direct
    BWT
    MHISP             -0.004       0.002      0.023      -0.007       0.000      *


Effects from OTHM to BWT

    Total             -0.057       0.002      0.000      -0.061      -0.054      *
    Total indirect    -0.031       0.001      0.000      -0.033      -0.029      *

  Specific indirect 1
    BWT
    PAYER
    OTHM               0.000       0.000      0.467      -0.001       0.001

  Specific indirect 2
    BWT
    MEDUC
    OTHM               0.001       0.000      0.000       0.001       0.001      *

  Specific indirect 3
    BWT
    CIG0
    OTHM               0.006       0.000      0.000       0.005       0.007      *

  Specific indirect 4
    BWT
    WIC
    OTHM               0.001       0.000      0.002       0.000       0.001      *

  Specific indirect 5
    BWT
    PRGBP
    OTHM               0.003       0.001      0.000       0.002       0.004      *

  Specific indirect 6
    BWT
    PRGDM
    OTHM              -0.001       0.000      0.000      -0.002      -0.001      *

  Specific indirect 7
    BWT
    MAGE
    OTHM               0.000       0.000      0.019       0.000       0.000      *

  Specific indirect 8
    BWT
    MHT
    OTHM              -0.042       0.000      0.000      -0.042      -0.041      *

  Specific indirect 9
    BWT
    BMI
    OTHM              -0.013       0.000      0.000      -0.014      -0.012      *

  Specific indirect 10
    BWT
    PRECAREM
    OTHM               0.000       0.000      0.103       0.000       0.000

  Specific indirect 11
    BWT
    SOCADV
    OTHM               0.010       0.001      0.000       0.007       0.013      *

  Specific indirect 12
    BWT
    PAYER
    SOCADV
    OTHM               0.000       0.000      0.467      -0.001       0.001

  Specific indirect 13
    BWT
    MEDUC
    CIG0
    OTHM               0.000       0.000      0.000       0.000       0.000      *

  Specific indirect 14
    BWT
    MEDUC
    SOCADV
    OTHM              -0.003       0.001      0.000      -0.004      -0.002      *

  Specific indirect 15
    BWT
    CIG0
    SOCADV
    OTHM               0.006       0.000      0.000       0.005       0.006      *

  Specific indirect 16
    BWT
    WIC
    MEDUC
    OTHM               0.000       0.000      0.002       0.000       0.000      *

  Specific indirect 17
    BWT
    WIC
    MAGE
    OTHM               0.000       0.000      0.020       0.000       0.000

  Specific indirect 18
    BWT
    WIC
    SOCADV
    OTHM              -0.001       0.000      0.002      -0.002       0.000      *

  Specific indirect 19
    BWT
    PRGBP
    PAYER
    OTHM               0.001       0.000      0.000       0.001       0.001      *

  Specific indirect 20
    BWT
    PRGBP
    MEDUC
    OTHM               0.000       0.000      0.000       0.000       0.000      *

  Specific indirect 21
    BWT
    PRGBP
    CIG0
    OTHM               0.000       0.000      0.048       0.000       0.000

  Specific indirect 22
    BWT
    PRGBP
    WIC
    OTHM               0.001       0.000      0.000       0.000       0.001      *

  Specific indirect 23
    BWT
    PRGBP
    MAGE
    OTHM               0.000       0.000      0.019       0.000       0.000      *

  Specific indirect 24
    BWT
    PRGBP
    MHT
    OTHM               0.001       0.000      0.000       0.001       0.001      *

  Specific indirect 25
    BWT
    PRGBP
    BMI
    OTHM               0.003       0.000      0.000       0.003       0.003      *

  Specific indirect 26
    BWT
    PRGBP
    SOCADV
    OTHM               0.005       0.000      0.000       0.004       0.006      *

  Specific indirect 27
    BWT
    PRGDM
    PAYER
    OTHM               0.000       0.000      0.146       0.000       0.000

  Specific indirect 28
    BWT
    PRGDM
    MEDUC
    OTHM               0.000       0.000      0.446       0.000       0.000

  Specific indirect 29
    BWT
    PRGDM
    CIG0
    OTHM               0.000       0.000      0.000       0.000       0.000      *

  Specific indirect 30
    BWT
    PRGDM
    WIC
    OTHM               0.000       0.000      0.166       0.000       0.000

  Specific indirect 31
    BWT
    PRGDM
    MAGE
    OTHM               0.000       0.000      0.019       0.000       0.000      *

  Specific indirect 32
    BWT
    PRGDM
    MHT
    OTHM               0.000       0.000      0.000       0.000       0.000      *

  Specific indirect 33
    BWT
    PRGDM
    BMI
    OTHM               0.000       0.000      0.000       0.000       0.000      *

  Specific indirect 34
    BWT
    PRGDM
    SOCADV
    OTHM               0.000       0.000      0.023       0.000       0.000

  Specific indirect 35
    BWT
    FAGE
    SOCADV
    OTHM              -0.001       0.000      0.000      -0.002      -0.001      *

  Specific indirect 36
    BWT
    MAGE
    CIG0
    OTHM               0.000       0.000      0.000       0.000       0.000      *

  Specific indirect 37
    BWT
    MAGE
    SOCADV
    OTHM              -0.004       0.000      0.000      -0.004      -0.003      *

  Specific indirect 38
    BWT
    MHT
    SOCADV
    OTHM               0.005       0.000      0.000       0.005       0.005      *

  Specific indirect 39
    BWT
    BMI
    MEDUC
    OTHM              -0.001       0.000      0.000      -0.002      -0.001      *

  Specific indirect 40
    BWT
    BMI
    CIG0
    OTHM               0.000       0.000      0.000       0.000       0.000      *

  Specific indirect 41
    BWT
    BMI
    MAGE
    OTHM               0.000       0.000      0.019       0.000       0.000      *

  Specific indirect 42
    BWT
    BMI
    SOCADV
    OTHM              -0.013       0.000      0.000      -0.013      -0.012      *

  Specific indirect 43
    BWT
    PRECAREM
    PAYER
    OTHM               0.000       0.000      0.103       0.000       0.000

  Specific indirect 44
    BWT
    PRECAREM
    MEDUC
    OTHM               0.000       0.000      0.103       0.000       0.000

  Specific indirect 45
    BWT
    PRECAREM
    CIG0
    OTHM               0.000       0.000      0.103       0.000       0.000

  Specific indirect 46
    BWT
    PRECAREM
    WIC
    OTHM               0.000       0.000      0.103       0.000       0.000

  Specific indirect 47
    BWT
    PRECAREM
    MAGE
    OTHM               0.000       0.000      0.118       0.000       0.000

  Specific indirect 48
    BWT
    PRECAREM
    BMI
    OTHM               0.000       0.000      0.103       0.000       0.000

  Specific indirect 49
    BWT
    PRECAREM
    SOCADV
    OTHM               0.000       0.000      0.120       0.000       0.000

  Specific indirect 50
    BWT
    PAYER
    FEDUC
    SOCADV
    OTHM               0.000       0.000      0.467       0.000       0.000

  Specific indirect 51
    BWT
    PAYER
    FAGE
    SOCADV
    OTHM               0.000       0.000      0.490       0.000       0.000

  Specific indirect 52
    BWT
    MEDUC
    CIG0
    SOCADV
    OTHM               0.000       0.000      0.000       0.000       0.000      *

  Specific indirect 53
    BWT
    WIC
    MEDUC
    CIG0
    OTHM               0.000       0.000      0.002       0.000       0.000      *

  Specific indirect 54
    BWT
    WIC
    MEDUC
    SOCADV
    OTHM               0.000       0.000      0.002       0.000       0.000      *

  Specific indirect 55
    BWT
    WIC
    MAGE
    CIG0
    OTHM               0.000       0.000      0.002       0.000       0.000      *

  Specific indirect 56
    BWT
    WIC
    MAGE
    SOCADV
    OTHM               0.000       0.000      0.002       0.000       0.000      *

  Specific indirect 57
    BWT
    PRGBP
    PAYER
    SOCADV
    OTHM              -0.001       0.000      0.000      -0.001      -0.001      *

  Specific indirect 58
    BWT
    PRGBP
    MEDUC
    CIG0
    OTHM               0.000       0.000      0.000       0.000       0.000      *

  Specific indirect 59
    BWT
    PRGBP
    MEDUC
    SOCADV
    OTHM              -0.001       0.000      0.000      -0.001      -0.001      *

  Specific indirect 60
    BWT
    PRGBP
    CIG0
    SOCADV
    OTHM               0.000       0.000      0.048       0.000       0.000

  Specific indirect 61
    BWT
    PRGBP
    WIC
    MEDUC
    OTHM               0.000       0.000      0.000       0.000       0.000      *

  Specific indirect 62
    BWT
    PRGBP
    WIC
    MAGE
    OTHM               0.000       0.000      0.019       0.000       0.000      *

  Specific indirect 63
    BWT
    PRGBP
    WIC
    SOCADV
    OTHM              -0.001       0.000      0.000      -0.001      -0.001      *

  Specific indirect 64
    BWT
    PRGBP
    FAGE
    SOCADV
    OTHM               0.000       0.000      0.000       0.000       0.000      *

  Specific indirect 65
    BWT
    PRGBP
    MAGE
    CIG0
    OTHM               0.000       0.000      0.000       0.000       0.000      *

  Specific indirect 66
    BWT
    PRGBP
    MAGE
    SOCADV
    OTHM              -0.001       0.000      0.000      -0.001      -0.001      *

  Specific indirect 67
    BWT
    PRGBP
    MHT
    SOCADV
    OTHM               0.000       0.000      0.000       0.000       0.000      *

  Specific indirect 68
    BWT
    PRGBP
    BMI
    MEDUC
    OTHM               0.000       0.000      0.000       0.000       0.000      *

  Specific indirect 69
    BWT
    PRGBP
    BMI
    CIG0
    OTHM               0.000       0.000      0.000       0.000       0.000      *

  Specific indirect 70
    BWT
    PRGBP
    BMI
    MAGE
    OTHM               0.000       0.000      0.019       0.000       0.000      *

  Specific indirect 71
    BWT
    PRGBP
    BMI
    SOCADV
    OTHM               0.003       0.000      0.000       0.003       0.003      *

  Specific indirect 72
    BWT
    PRGDM
    PAYER
    SOCADV
    OTHM               0.000       0.000      0.146       0.000       0.000

  Specific indirect 73
    BWT
    PRGDM
    MEDUC
    CIG0
    OTHM               0.000       0.000      0.446       0.000       0.000

  Specific indirect 74
    BWT
    PRGDM
    MEDUC
    SOCADV
    OTHM               0.000       0.000      0.446       0.000       0.000

  Specific indirect 75
    BWT
    PRGDM
    CIG0
    SOCADV
    OTHM               0.000       0.000      0.000       0.000       0.000      *

  Specific indirect 76
    BWT
    PRGDM
    WIC
    MEDUC
    OTHM               0.000       0.000      0.166       0.000       0.000

  Specific indirect 77
    BWT
    PRGDM
    WIC
    MAGE
    OTHM               0.000       0.000      0.178       0.000       0.000

  Specific indirect 78
    BWT
    PRGDM
    WIC
    SOCADV
    OTHM               0.000       0.000      0.166       0.000       0.000

  Specific indirect 79
    BWT
    PRGDM
    FAGE
    SOCADV
    OTHM               0.000       0.000      0.000       0.000       0.000      *

  Specific indirect 80
    BWT
    PRGDM
    MAGE
    CIG0
    OTHM               0.000       0.000      0.000       0.000       0.000      *

  Specific indirect 81
    BWT
    PRGDM
    MAGE
    SOCADV
    OTHM               0.000       0.000      0.000       0.000       0.000      *

  Specific indirect 82
    BWT
    PRGDM
    MHT
    SOCADV
    OTHM               0.000       0.000      0.000       0.000       0.000      *

  Specific indirect 83
    BWT
    PRGDM
    BMI
    MEDUC
    OTHM               0.000       0.000      0.000       0.000       0.000      *

  Specific indirect 84
    BWT
    PRGDM
    BMI
    CIG0
    OTHM               0.000       0.000      0.000       0.000       0.000      *

  Specific indirect 85
    BWT
    PRGDM
    BMI
    MAGE
    OTHM               0.000       0.000      0.019       0.000       0.000      *

  Specific indirect 86
    BWT
    PRGDM
    BMI
    SOCADV
    OTHM               0.000       0.000      0.000       0.000       0.000      *

  Specific indirect 87
    BWT
    MAGE
    CIG0
    SOCADV
    OTHM               0.000       0.000      0.000       0.000       0.000      *

  Specific indirect 88
    BWT
    BMI
    MEDUC
    CIG0
    OTHM               0.000       0.000      0.000       0.000       0.000      *

  Specific indirect 89
    BWT
    BMI
    MEDUC
    SOCADV
    OTHM               0.004       0.000      0.000       0.004       0.005      *

  Specific indirect 90
    BWT
    BMI
    CIG0
    SOCADV
    OTHM               0.000       0.000      0.000       0.000       0.000      *

  Specific indirect 91
    BWT
    BMI
    MAGE
    CIG0
    OTHM               0.000       0.000      0.000       0.000       0.000      *

  Specific indirect 92
    BWT
    BMI
    MAGE
    SOCADV
    OTHM               0.004       0.000      0.000       0.004       0.004      *

  Specific indirect 93
    BWT
    PRECAREM
    PAYER
    SOCADV
    OTHM               0.000       0.000      0.103       0.000       0.000

  Specific indirect 94
    BWT
    PRECAREM
    MEDUC
    CIG0
    OTHM               0.000       0.000      0.103       0.000       0.000

  Specific indirect 95
    BWT
    PRECAREM
    MEDUC
    SOCADV
    OTHM               0.000       0.000      0.103       0.000       0.000

  Specific indirect 96
    BWT
    PRECAREM
    CIG0
    SOCADV
    OTHM               0.000       0.000      0.103       0.000       0.000

  Specific indirect 97
    BWT
    PRECAREM
    WIC
    MEDUC
    OTHM               0.000       0.000      0.103       0.000       0.000

  Specific indirect 98
    BWT
    PRECAREM
    WIC
    MAGE
    OTHM               0.000       0.000      0.118       0.000       0.000

  Specific indirect 99
    BWT
    PRECAREM
    WIC
    SOCADV
    OTHM               0.000       0.000      0.103       0.000       0.000

  Specific indirect 100
    BWT
    PRECAREM
    MAGE
    CIG0
    OTHM               0.000       0.000      0.103       0.000       0.000

  Specific indirect 101
    BWT
    PRECAREM
    MAGE
    SOCADV
    OTHM               0.000       0.000      0.103       0.000       0.000

  Specific indirect 102
    BWT
    PRECAREM
    BMI
    MEDUC
    OTHM               0.000       0.000      0.103       0.000       0.000

  Specific indirect 103
    BWT
    PRECAREM
    BMI
    CIG0
    OTHM               0.000       0.000      0.103       0.000       0.000

  Specific indirect 104
    BWT
    PRECAREM
    BMI
    MAGE
    OTHM               0.000       0.000      0.118       0.000       0.000

  Specific indirect 105
    BWT
    PRECAREM
    BMI
    SOCADV
    OTHM               0.000       0.000      0.103       0.000       0.000

  Specific indirect 106
    BWT
    PAYER
    FEDUC
    FAGE
    SOCADV
    OTHM               0.000       0.000      0.467       0.000       0.000

  Specific indirect 107
    BWT
    WIC
    MEDUC
    CIG0
    SOCADV
    OTHM               0.000       0.000      0.002       0.000       0.000      *

  Specific indirect 108
    BWT
    WIC
    MAGE
    CIG0
    SOCADV
    OTHM               0.000       0.000      0.002       0.000       0.000      *

  Specific indirect 109
    BWT
    PRGBP
    PAYER
    FEDUC
    SOCADV
    OTHM               0.000       0.000      0.000       0.000       0.000      *

  Specific indirect 110
    BWT
    PRGBP
    PAYER
    FAGE
    SOCADV
    OTHM               0.000       0.000      0.208       0.000       0.000

  Specific indirect 111
    BWT
    PRGBP
    MEDUC
    CIG0
    SOCADV
    OTHM               0.000       0.000      0.000       0.000       0.000      *

  Specific indirect 112
    BWT
    PRGBP
    WIC
    MEDUC
    CIG0
    OTHM               0.000       0.000      0.000       0.000       0.000      *

  Specific indirect 113
    BWT
    PRGBP
    WIC
    MEDUC
    SOCADV
    OTHM               0.000       0.000      0.000       0.000       0.000      *

  Specific indirect 114
    BWT
    PRGBP
    WIC
    MAGE
    CIG0
    OTHM               0.000       0.000      0.000       0.000       0.000      *

  Specific indirect 115
    BWT
    PRGBP
    WIC
    MAGE
    SOCADV
    OTHM               0.000       0.000      0.000       0.000       0.000      *

  Specific indirect 116
    BWT
    PRGBP
    MAGE
    CIG0
    SOCADV
    OTHM               0.000       0.000      0.000       0.000       0.000      *

  Specific indirect 117
    BWT
    PRGBP
    BMI
    MEDUC
    CIG0
    OTHM               0.000       0.000      0.000       0.000       0.000      *

  Specific indirect 118
    BWT
    PRGBP
    BMI
    MEDUC
    SOCADV
    OTHM              -0.001       0.000      0.000      -0.001      -0.001      *

  Specific indirect 119
    BWT
    PRGBP
    BMI
    CIG0
    SOCADV
    OTHM               0.000       0.000      0.000       0.000       0.000      *

  Specific indirect 120
    BWT
    PRGBP
    BMI
    MAGE
    CIG0
    OTHM               0.000       0.000      0.000       0.000       0.000      *

  Specific indirect 121
    BWT
    PRGBP
    BMI
    MAGE
    SOCADV
    OTHM              -0.001       0.000      0.000      -0.001      -0.001      *

  Specific indirect 122
    BWT
    PRGDM
    PAYER
    FEDUC
    SOCADV
    OTHM               0.000       0.000      0.146       0.000       0.000

  Specific indirect 123
    BWT
    PRGDM
    PAYER
    FAGE
    SOCADV
    OTHM               0.000       0.000      0.302       0.000       0.000

  Specific indirect 124
    BWT
    PRGDM
    MEDUC
    CIG0
    SOCADV
    OTHM               0.000       0.000      0.446       0.000       0.000

  Specific indirect 125
    BWT
    PRGDM
    WIC
    MEDUC
    CIG0
    OTHM               0.000       0.000      0.166       0.000       0.000

  Specific indirect 126
    BWT
    PRGDM
    WIC
    MEDUC
    SOCADV
    OTHM               0.000       0.000      0.166       0.000       0.000

  Specific indirect 127
    BWT
    PRGDM
    WIC
    MAGE
    CIG0
    OTHM               0.000       0.000      0.166       0.000       0.000

  Specific indirect 128
    BWT
    PRGDM
    WIC
    MAGE
    SOCADV
    OTHM               0.000       0.000      0.166       0.000       0.000

  Specific indirect 129
    BWT
    PRGDM
    MAGE
    CIG0
    SOCADV
    OTHM               0.000       0.000      0.000       0.000       0.000      *

  Specific indirect 130
    BWT
    PRGDM
    BMI
    MEDUC
    CIG0
    OTHM               0.000       0.000      0.000       0.000       0.000      *

  Specific indirect 131
    BWT
    PRGDM
    BMI
    MEDUC
    SOCADV
    OTHM               0.000       0.000      0.000       0.000       0.000      *

  Specific indirect 132
    BWT
    PRGDM
    BMI
    CIG0
    SOCADV
    OTHM               0.000       0.000      0.000       0.000       0.000      *

  Specific indirect 133
    BWT
    PRGDM
    BMI
    MAGE
    CIG0
    OTHM               0.000       0.000      0.000       0.000       0.000      *

  Specific indirect 134
    BWT
    PRGDM
    BMI
    MAGE
    SOCADV
    OTHM               0.000       0.000      0.000       0.000       0.000      *

  Specific indirect 135
    BWT
    BMI
    MEDUC
    CIG0
    SOCADV
    OTHM               0.000       0.000      0.000       0.000       0.000      *

  Specific indirect 136
    BWT
    BMI
    MAGE
    CIG0
    SOCADV
    OTHM               0.000       0.000      0.000       0.000       0.000      *

  Specific indirect 137
    BWT
    PRECAREM
    PAYER
    FEDUC
    SOCADV
    OTHM               0.000       0.000      0.103       0.000       0.000

  Specific indirect 138
    BWT
    PRECAREM
    PAYER
    FAGE
    SOCADV
    OTHM               0.000       0.000      0.266       0.000       0.000

  Specific indirect 139
    BWT
    PRECAREM
    MEDUC
    CIG0
    SOCADV
    OTHM               0.000       0.000      0.103       0.000       0.000

  Specific indirect 140
    BWT
    PRECAREM
    WIC
    MEDUC
    CIG0
    OTHM               0.000       0.000      0.103       0.000       0.000

  Specific indirect 141
    BWT
    PRECAREM
    WIC
    MEDUC
    SOCADV
    OTHM               0.000       0.000      0.103       0.000       0.000

  Specific indirect 142
    BWT
    PRECAREM
    WIC
    MAGE
    CIG0
    OTHM               0.000       0.000      0.103       0.000       0.000

  Specific indirect 143
    BWT
    PRECAREM
    WIC
    MAGE
    SOCADV
    OTHM               0.000       0.000      0.103       0.000       0.000

  Specific indirect 144
    BWT
    PRECAREM
    MAGE
    CIG0
    SOCADV
    OTHM               0.000       0.000      0.103       0.000       0.000

  Specific indirect 145
    BWT
    PRECAREM
    BMI
    MEDUC
    CIG0
    OTHM               0.000       0.000      0.103       0.000       0.000

  Specific indirect 146
    BWT
    PRECAREM
    BMI
    MEDUC
    SOCADV
    OTHM               0.000       0.000      0.103       0.000       0.000

  Specific indirect 147
    BWT
    PRECAREM
    BMI
    CIG0
    SOCADV
    OTHM               0.000       0.000      0.103       0.000       0.000

  Specific indirect 148
    BWT
    PRECAREM
    BMI
    MAGE
    CIG0
    OTHM               0.000       0.000      0.103       0.000       0.000

  Specific indirect 149
    BWT
    PRECAREM
    BMI
    MAGE
    SOCADV
    OTHM               0.000       0.000      0.103       0.000       0.000

  Specific indirect 150
    BWT
    PRGBP
    PAYER
    FEDUC
    FAGE
    SOCADV
    OTHM               0.000       0.000      0.012       0.000       0.000      *

  Specific indirect 151
    BWT
    PRGBP
    WIC
    MEDUC
    CIG0
    SOCADV
    OTHM               0.000       0.000      0.000       0.000       0.000      *

  Specific indirect 152
    BWT
    PRGBP
    WIC
    MAGE
    CIG0
    SOCADV
    OTHM               0.000       0.000      0.000       0.000       0.000      *

  Specific indirect 153
    BWT
    PRGBP
    BMI
    MEDUC
    CIG0
    SOCADV
    OTHM               0.000       0.000      0.000       0.000       0.000      *

  Specific indirect 154
    BWT
    PRGBP
    BMI
    MAGE
    CIG0
    SOCADV
    OTHM               0.000       0.000      0.000       0.000       0.000      *

  Specific indirect 155
    BWT
    PRGDM
    PAYER
    FEDUC
    FAGE
    SOCADV
    OTHM               0.000       0.000      0.155       0.000       0.000

  Specific indirect 156
    BWT
    PRGDM
    WIC
    MEDUC
    CIG0
    SOCADV
    OTHM               0.000       0.000      0.166       0.000       0.000

  Specific indirect 157
    BWT
    PRGDM
    WIC
    MAGE
    CIG0
    SOCADV
    OTHM               0.000       0.000      0.166       0.000       0.000

  Specific indirect 158
    BWT
    PRGDM
    BMI
    MEDUC
    CIG0
    SOCADV
    OTHM               0.000       0.000      0.000       0.000       0.000      *

  Specific indirect 159
    BWT
    PRGDM
    BMI
    MAGE
    CIG0
    SOCADV
    OTHM               0.000       0.000      0.000       0.000       0.000      *

  Specific indirect 160
    BWT
    PRECAREM
    PAYER
    FEDUC
    FAGE
    SOCADV
    OTHM               0.000       0.000      0.113       0.000       0.000

  Specific indirect 161
    BWT
    PRECAREM
    WIC
    MEDUC
    CIG0
    SOCADV
    OTHM               0.000       0.000      0.103       0.000       0.000

  Specific indirect 162
    BWT
    PRECAREM
    WIC
    MAGE
    CIG0
    SOCADV
    OTHM               0.000       0.000      0.103       0.000       0.000

  Specific indirect 163
    BWT
    PRECAREM
    BMI
    MEDUC
    CIG0
    SOCADV
    OTHM               0.000       0.000      0.103       0.000       0.000

  Specific indirect 164
    BWT
    PRECAREM
    BMI
    MAGE
    CIG0
    SOCADV
    OTHM               0.000       0.000      0.103       0.000       0.000

  Direct
    BWT
    OTHM              -0.026       0.002      0.000      -0.030      -0.022      *


Effects from AFRAMF to BWT

    Total             -0.045       0.002      0.000      -0.049      -0.041      *
    Total indirect    -0.001       0.001      0.209      -0.002       0.001

  Specific indirect 1
    BWT
    PAYER
    AFRAMF             0.000       0.000      0.467       0.000       0.000

  Specific indirect 2
    BWT
    CIG0
    AFRAMF             0.004       0.000      0.000       0.004       0.005      *

  Specific indirect 3
    BWT
    WIC
    AFRAMF             0.001       0.000      0.002       0.000       0.001      *

  Specific indirect 4
    BWT
    PRGBP
    AFRAMF             0.006       0.001      0.000       0.004       0.007      *

  Specific indirect 5
    BWT
    PRGDM
    AFRAMF             0.000       0.000      0.000       0.000       0.001      *

  Specific indirect 6
    BWT
    FAGE
    AFRAMF             0.000       0.000      0.000       0.000       0.000      *

  Specific indirect 7
    BWT
    PRECAREM
    AFRAMF             0.000       0.000      0.103       0.000       0.000

  Specific indirect 8
    BWT
    SOCADV
    AFRAMF            -0.014       0.002      0.000      -0.018      -0.010      *

  Specific indirect 9
    BWT
    PAYER
    FEDUC
    AFRAMF             0.000       0.000      0.467       0.000       0.000

  Specific indirect 10
    BWT
    PAYER
    FAGE
    AFRAMF             0.000       0.000      0.490       0.000       0.000

  Specific indirect 11
    BWT
    PAYER
    SOCADV
    AFRAMF             0.000       0.001      0.467      -0.001       0.001

  Specific indirect 12
    BWT
    MEDUC
    CIG0
    AFRAMF             0.000       0.000      0.000       0.000       0.000      *

  Specific indirect 13
    BWT
    MEDUC
    SOCADV
    AFRAMF             0.005       0.001      0.000       0.003       0.006      *

  Specific indirect 14
    BWT
    CIG0
    SOCADV
    AFRAMF            -0.008       0.000      0.000      -0.008      -0.007      *

  Specific indirect 15
    BWT
    WIC
    SOCADV
    AFRAMF             0.002       0.001      0.002       0.001       0.003      *

  Specific indirect 16
    BWT
    PRGBP
    PAYER
    AFRAMF             0.000       0.000      0.000       0.000       0.000      *

  Specific indirect 17
    BWT
    PRGBP
    CIG0
    AFRAMF             0.000       0.000      0.048       0.000       0.000

  Specific indirect 18
    BWT
    PRGBP
    WIC
    AFRAMF             0.000       0.000      0.000       0.000       0.001      *

  Specific indirect 19
    BWT
    PRGBP
    FAGE
    AFRAMF             0.000       0.000      0.000       0.000       0.000      *

  Specific indirect 20
    BWT
    PRGBP
    SOCADV
    AFRAMF            -0.006       0.001      0.000      -0.008      -0.005      *

  Specific indirect 21
    BWT
    PRGDM
    PAYER
    AFRAMF             0.000       0.000      0.146       0.000       0.000

  Specific indirect 22
    BWT
    PRGDM
    CIG0
    AFRAMF             0.000       0.000      0.000       0.000       0.000      *

  Specific indirect 23
    BWT
    PRGDM
    WIC
    AFRAMF             0.000       0.000      0.166       0.000       0.000

  Specific indirect 24
    BWT
    PRGDM
    FAGE
    AFRAMF             0.000       0.000      0.000       0.000       0.000      *

  Specific indirect 25
    BWT
    PRGDM
    SOCADV
    AFRAMF             0.000       0.000      0.023       0.000       0.000

  Specific indirect 26
    BWT
    FAGE
    SOCADV
    AFRAMF             0.002       0.000      0.000       0.001       0.002      *

  Specific indirect 27
    BWT
    MAGE
    CIG0
    AFRAMF             0.000       0.000      0.000       0.000       0.000      *

  Specific indirect 28
    BWT
    MAGE
    SOCADV
    AFRAMF             0.005       0.000      0.000       0.004       0.006      *

  Specific indirect 29
    BWT
    MHT
    SOCADV
    AFRAMF            -0.007       0.000      0.000      -0.007      -0.007      *

  Specific indirect 30
    BWT
    BMI
    CIG0
    AFRAMF             0.000       0.000      0.000       0.000       0.000      *

  Specific indirect 31
    BWT
    BMI
    SOCADV
    AFRAMF             0.017       0.000      0.000       0.016       0.018      *

  Specific indirect 32
    BWT
    PRECAREM
    PAYER
    AFRAMF             0.000       0.000      0.103       0.000       0.000

  Specific indirect 33
    BWT
    PRECAREM
    CIG0
    AFRAMF             0.000       0.000      0.103       0.000       0.000

  Specific indirect 34
    BWT
    PRECAREM
    WIC
    AFRAMF             0.000       0.000      0.103       0.000       0.000

  Specific indirect 35
    BWT
    PRECAREM
    SOCADV
    AFRAMF             0.000       0.000      0.120       0.000       0.000

  Specific indirect 36
    BWT
    PAYER
    FEDUC
    FAGE
    AFRAMF             0.000       0.000      0.467       0.000       0.000

  Specific indirect 37
    BWT
    PAYER
    FEDUC
    SOCADV
    AFRAMF             0.000       0.000      0.467       0.000       0.000

  Specific indirect 38
    BWT
    PAYER
    FAGE
    SOCADV
    AFRAMF             0.000       0.000      0.490       0.000       0.000

  Specific indirect 39
    BWT
    MEDUC
    CIG0
    SOCADV
    AFRAMF             0.000       0.000      0.000       0.000       0.000      *

  Specific indirect 40
    BWT
    WIC
    MEDUC
    CIG0
    AFRAMF             0.000       0.000      0.002       0.000       0.000      *

  Specific indirect 41
    BWT
    WIC
    MEDUC
    SOCADV
    AFRAMF             0.000       0.000      0.002       0.000       0.000      *

  Specific indirect 42
    BWT
    WIC
    MAGE
    CIG0
    AFRAMF             0.000       0.000      0.002       0.000       0.000      *

  Specific indirect 43
    BWT
    WIC
    MAGE
    SOCADV
    AFRAMF             0.000       0.000      0.002       0.000       0.000      *

  Specific indirect 44
    BWT
    PRGBP
    PAYER
    FEDUC
    AFRAMF             0.000       0.000      0.000       0.000       0.000      *

  Specific indirect 45
    BWT
    PRGBP
    PAYER
    FAGE
    AFRAMF             0.000       0.000      0.208       0.000       0.000

  Specific indirect 46
    BWT
    PRGBP
    PAYER
    SOCADV
    AFRAMF             0.001       0.000      0.000       0.001       0.002      *

  Specific indirect 47
    BWT
    PRGBP
    MEDUC
    CIG0
    AFRAMF             0.000       0.000      0.000       0.000       0.000      *

  Specific indirect 48
    BWT
    PRGBP
    MEDUC
    SOCADV
    AFRAMF             0.001       0.000      0.000       0.001       0.002      *

  Specific indirect 49
    BWT
    PRGBP
    CIG0
    SOCADV
    AFRAMF             0.000       0.000      0.048       0.000       0.000

  Specific indirect 50
    BWT
    PRGBP
    WIC
    SOCADV
    AFRAMF             0.001       0.000      0.000       0.001       0.001      *

  Specific indirect 51
    BWT
    PRGBP
    FAGE
    SOCADV
    AFRAMF             0.000       0.000      0.000      -0.001       0.000      *

  Specific indirect 52
    BWT
    PRGBP
    MAGE
    CIG0
    AFRAMF             0.000       0.000      0.000       0.000       0.000      *

  Specific indirect 53
    BWT
    PRGBP
    MAGE
    SOCADV
    AFRAMF             0.001       0.000      0.000       0.001       0.001      *

  Specific indirect 54
    BWT
    PRGBP
    MHT
    SOCADV
    AFRAMF             0.000       0.000      0.000       0.000       0.000      *

  Specific indirect 55
    BWT
    PRGBP
    BMI
    CIG0
    AFRAMF             0.000       0.000      0.000       0.000       0.000      *

  Specific indirect 56
    BWT
    PRGBP
    BMI
    SOCADV
    AFRAMF            -0.004       0.000      0.000      -0.004      -0.004      *

  Specific indirect 57
    BWT
    PRGDM
    PAYER
    FEDUC
    AFRAMF             0.000       0.000      0.146       0.000       0.000

  Specific indirect 58
    BWT
    PRGDM
    PAYER
    FAGE
    AFRAMF             0.000       0.000      0.302       0.000       0.000

  Specific indirect 59
    BWT
    PRGDM
    PAYER
    SOCADV
    AFRAMF             0.000       0.000      0.146       0.000       0.000

  Specific indirect 60
    BWT
    PRGDM
    MEDUC
    CIG0
    AFRAMF             0.000       0.000      0.446       0.000       0.000

  Specific indirect 61
    BWT
    PRGDM
    MEDUC
    SOCADV
    AFRAMF             0.000       0.000      0.446       0.000       0.000

  Specific indirect 62
    BWT
    PRGDM
    CIG0
    SOCADV
    AFRAMF             0.000       0.000      0.000       0.000       0.000      *

  Specific indirect 63
    BWT
    PRGDM
    WIC
    SOCADV
    AFRAMF             0.000       0.000      0.166       0.000       0.000

  Specific indirect 64
    BWT
    PRGDM
    FAGE
    SOCADV
    AFRAMF             0.000       0.000      0.000       0.000       0.000      *

  Specific indirect 65
    BWT
    PRGDM
    MAGE
    CIG0
    AFRAMF             0.000       0.000      0.000       0.000       0.000      *

  Specific indirect 66
    BWT
    PRGDM
    MAGE
    SOCADV
    AFRAMF             0.000       0.000      0.000       0.000       0.000      *

  Specific indirect 67
    BWT
    PRGDM
    MHT
    SOCADV
    AFRAMF             0.000       0.000      0.000       0.000       0.000      *

  Specific indirect 68
    BWT
    PRGDM
    BMI
    CIG0
    AFRAMF             0.000       0.000      0.000       0.000       0.000      *

  Specific indirect 69
    BWT
    PRGDM
    BMI
    SOCADV
    AFRAMF             0.000       0.000      0.000       0.000       0.000      *

  Specific indirect 70
    BWT
    MAGE
    CIG0
    SOCADV
    AFRAMF             0.000       0.000      0.000       0.000       0.000      *

  Specific indirect 71
    BWT
    BMI
    MEDUC
    CIG0
    AFRAMF             0.000       0.000      0.000       0.000       0.000      *

  Specific indirect 72
    BWT
    BMI
    MEDUC
    SOCADV
    AFRAMF            -0.006       0.000      0.000      -0.006      -0.005      *

  Specific indirect 73
    BWT
    BMI
    CIG0
    SOCADV
    AFRAMF             0.000       0.000      0.000       0.000       0.000      *

  Specific indirect 74
    BWT
    BMI
    MAGE
    CIG0
    AFRAMF             0.000       0.000      0.000       0.000       0.000      *

  Specific indirect 75
    BWT
    BMI
    MAGE
    SOCADV
    AFRAMF            -0.005       0.000      0.000      -0.005      -0.005      *

  Specific indirect 76
    BWT
    PRECAREM
    PAYER
    FEDUC
    AFRAMF             0.000       0.000      0.103       0.000       0.000

  Specific indirect 77
    BWT
    PRECAREM
    PAYER
    FAGE
    AFRAMF             0.000       0.000      0.266       0.000       0.000

  Specific indirect 78
    BWT
    PRECAREM
    PAYER
    SOCADV
    AFRAMF             0.000       0.000      0.103       0.000       0.000

  Specific indirect 79
    BWT
    PRECAREM
    MEDUC
    CIG0
    AFRAMF             0.000       0.000      0.103       0.000       0.000

  Specific indirect 80
    BWT
    PRECAREM
    MEDUC
    SOCADV
    AFRAMF             0.000       0.000      0.103       0.000       0.000

  Specific indirect 81
    BWT
    PRECAREM
    CIG0
    SOCADV
    AFRAMF             0.000       0.000      0.103       0.000       0.000

  Specific indirect 82
    BWT
    PRECAREM
    WIC
    SOCADV
    AFRAMF             0.000       0.000      0.103       0.000       0.000

  Specific indirect 83
    BWT
    PRECAREM
    MAGE
    CIG0
    AFRAMF             0.000       0.000      0.103       0.000       0.000

  Specific indirect 84
    BWT
    PRECAREM
    MAGE
    SOCADV
    AFRAMF             0.000       0.000      0.103       0.000       0.000

  Specific indirect 85
    BWT
    PRECAREM
    BMI
    CIG0
    AFRAMF             0.000       0.000      0.103       0.000       0.000

  Specific indirect 86
    BWT
    PRECAREM
    BMI
    SOCADV
    AFRAMF             0.000       0.000      0.103       0.000       0.000

  Specific indirect 87
    BWT
    PAYER
    FEDUC
    FAGE
    SOCADV
    AFRAMF             0.000       0.000      0.467       0.000       0.000

  Specific indirect 88
    BWT
    WIC
    MEDUC
    CIG0
    SOCADV
    AFRAMF             0.000       0.000      0.002       0.000       0.000      *

  Specific indirect 89
    BWT
    WIC
    MAGE
    CIG0
    SOCADV
    AFRAMF             0.000       0.000      0.002       0.000       0.000      *

  Specific indirect 90
    BWT
    PRGBP
    PAYER
    FEDUC
    FAGE
    AFRAMF             0.000       0.000      0.012       0.000       0.000      *

  Specific indirect 91
    BWT
    PRGBP
    PAYER
    FEDUC
    SOCADV
    AFRAMF             0.000       0.000      0.000       0.000       0.000      *

  Specific indirect 92
    BWT
    PRGBP
    PAYER
    FAGE
    SOCADV
    AFRAMF             0.000       0.000      0.208       0.000       0.000

  Specific indirect 93
    BWT
    PRGBP
    MEDUC
    CIG0
    SOCADV
    AFRAMF             0.000       0.000      0.000       0.000       0.000      *

  Specific indirect 94
    BWT
    PRGBP
    WIC
    MEDUC
    CIG0
    AFRAMF             0.000       0.000      0.000       0.000       0.000      *

  Specific indirect 95
    BWT
    PRGBP
    WIC
    MEDUC
    SOCADV
    AFRAMF             0.000       0.000      0.000       0.000       0.000      *

  Specific indirect 96
    BWT
    PRGBP
    WIC
    MAGE
    CIG0
    AFRAMF             0.000       0.000      0.000       0.000       0.000      *

  Specific indirect 97
    BWT
    PRGBP
    WIC
    MAGE
    SOCADV
    AFRAMF             0.000       0.000      0.000       0.000       0.000      *

  Specific indirect 98
    BWT
    PRGBP
    MAGE
    CIG0
    SOCADV
    AFRAMF             0.000       0.000      0.000       0.000       0.000      *

  Specific indirect 99
    BWT
    PRGBP
    BMI
    MEDUC
    CIG0
    AFRAMF             0.000       0.000      0.000       0.000       0.000      *

  Specific indirect 100
    BWT
    PRGBP
    BMI
    MEDUC
    SOCADV
    AFRAMF             0.001       0.000      0.000       0.001       0.001      *

  Specific indirect 101
    BWT
    PRGBP
    BMI
    CIG0
    SOCADV
    AFRAMF             0.000       0.000      0.000       0.000       0.000      *

  Specific indirect 102
    BWT
    PRGBP
    BMI
    MAGE
    CIG0
    AFRAMF             0.000       0.000      0.000       0.000       0.000      *

  Specific indirect 103
    BWT
    PRGBP
    BMI
    MAGE
    SOCADV
    AFRAMF             0.001       0.000      0.000       0.001       0.001      *

  Specific indirect 104
    BWT
    PRGDM
    PAYER
    FEDUC
    FAGE
    AFRAMF             0.000       0.000      0.155       0.000       0.000

  Specific indirect 105
    BWT
    PRGDM
    PAYER
    FEDUC
    SOCADV
    AFRAMF             0.000       0.000      0.146       0.000       0.000

  Specific indirect 106
    BWT
    PRGDM
    PAYER
    FAGE
    SOCADV
    AFRAMF             0.000       0.000      0.302       0.000       0.000

  Specific indirect 107
    BWT
    PRGDM
    MEDUC
    CIG0
    SOCADV
    AFRAMF             0.000       0.000      0.446       0.000       0.000

  Specific indirect 108
    BWT
    PRGDM
    WIC
    MEDUC
    CIG0
    AFRAMF             0.000       0.000      0.166       0.000       0.000

  Specific indirect 109
    BWT
    PRGDM
    WIC
    MEDUC
    SOCADV
    AFRAMF             0.000       0.000      0.166       0.000       0.000

  Specific indirect 110
    BWT
    PRGDM
    WIC
    MAGE
    CIG0
    AFRAMF             0.000       0.000      0.166       0.000       0.000

  Specific indirect 111
    BWT
    PRGDM
    WIC
    MAGE
    SOCADV
    AFRAMF             0.000       0.000      0.166       0.000       0.000

  Specific indirect 112
    BWT
    PRGDM
    MAGE
    CIG0
    SOCADV
    AFRAMF             0.000       0.000      0.000       0.000       0.000      *

  Specific indirect 113
    BWT
    PRGDM
    BMI
    MEDUC
    CIG0
    AFRAMF             0.000       0.000      0.000       0.000       0.000      *

  Specific indirect 114
    BWT
    PRGDM
    BMI
    MEDUC
    SOCADV
    AFRAMF             0.000       0.000      0.000       0.000       0.000      *

  Specific indirect 115
    BWT
    PRGDM
    BMI
    CIG0
    SOCADV
    AFRAMF             0.000       0.000      0.000       0.000       0.000      *

  Specific indirect 116
    BWT
    PRGDM
    BMI
    MAGE
    CIG0
    AFRAMF             0.000       0.000      0.000       0.000       0.000      *

  Specific indirect 117
    BWT
    PRGDM
    BMI
    MAGE
    SOCADV
    AFRAMF             0.000       0.000      0.000       0.000       0.000      *

  Specific indirect 118
    BWT
    BMI
    MEDUC
    CIG0
    SOCADV
    AFRAMF             0.000       0.000      0.000       0.000       0.000      *

  Specific indirect 119
    BWT
    BMI
    MAGE
    CIG0
    SOCADV
    AFRAMF             0.000       0.000      0.000       0.000       0.000      *

  Specific indirect 120
    BWT
    PRECAREM
    PAYER
    FEDUC
    FAGE
    AFRAMF             0.000       0.000      0.113       0.000       0.000

  Specific indirect 121
    BWT
    PRECAREM
    PAYER
    FEDUC
    SOCADV
    AFRAMF             0.000       0.000      0.103       0.000       0.000

  Specific indirect 122
    BWT
    PRECAREM
    PAYER
    FAGE
    SOCADV
    AFRAMF             0.000       0.000      0.266       0.000       0.000

  Specific indirect 123
    BWT
    PRECAREM
    MEDUC
    CIG0
    SOCADV
    AFRAMF             0.000       0.000      0.103       0.000       0.000

  Specific indirect 124
    BWT
    PRECAREM
    WIC
    MEDUC
    CIG0
    AFRAMF             0.000       0.000      0.103       0.000       0.000

  Specific indirect 125
    BWT
    PRECAREM
    WIC
    MEDUC
    SOCADV
    AFRAMF             0.000       0.000      0.103       0.000       0.000

  Specific indirect 126
    BWT
    PRECAREM
    WIC
    MAGE
    CIG0
    AFRAMF             0.000       0.000      0.103       0.000       0.000

  Specific indirect 127
    BWT
    PRECAREM
    WIC
    MAGE
    SOCADV
    AFRAMF             0.000       0.000      0.103       0.000       0.000

  Specific indirect 128
    BWT
    PRECAREM
    MAGE
    CIG0
    SOCADV
    AFRAMF             0.000       0.000      0.103       0.000       0.000

  Specific indirect 129
    BWT
    PRECAREM
    BMI
    MEDUC
    CIG0
    AFRAMF             0.000       0.000      0.103       0.000       0.000

  Specific indirect 130
    BWT
    PRECAREM
    BMI
    MEDUC
    SOCADV
    AFRAMF             0.000       0.000      0.103       0.000       0.000

  Specific indirect 131
    BWT
    PRECAREM
    BMI
    CIG0
    SOCADV
    AFRAMF             0.000       0.000      0.103       0.000       0.000

  Specific indirect 132
    BWT
    PRECAREM
    BMI
    MAGE
    CIG0
    AFRAMF             0.000       0.000      0.103       0.000       0.000

  Specific indirect 133
    BWT
    PRECAREM
    BMI
    MAGE
    SOCADV
    AFRAMF             0.000       0.000      0.103       0.000       0.000

  Specific indirect 134
    BWT
    PRGBP
    PAYER
    FEDUC
    FAGE
    SOCADV
    AFRAMF             0.000       0.000      0.012       0.000       0.000      *

  Specific indirect 135
    BWT
    PRGBP
    WIC
    MEDUC
    CIG0
    SOCADV
    AFRAMF             0.000       0.000      0.000       0.000       0.000      *

  Specific indirect 136
    BWT
    PRGBP
    WIC
    MAGE
    CIG0
    SOCADV
    AFRAMF             0.000       0.000      0.000       0.000       0.000      *

  Specific indirect 137
    BWT
    PRGBP
    BMI
    MEDUC
    CIG0
    SOCADV
    AFRAMF             0.000       0.000      0.000       0.000       0.000      *

  Specific indirect 138
    BWT
    PRGBP
    BMI
    MAGE
    CIG0
    SOCADV
    AFRAMF             0.000       0.000      0.000       0.000       0.000      *

  Specific indirect 139
    BWT
    PRGDM
    PAYER
    FEDUC
    FAGE
    SOCADV
    AFRAMF             0.000       0.000      0.155       0.000       0.000

  Specific indirect 140
    BWT
    PRGDM
    WIC
    MEDUC
    CIG0
    SOCADV
    AFRAMF             0.000       0.000      0.166       0.000       0.000

  Specific indirect 141
    BWT
    PRGDM
    WIC
    MAGE
    CIG0
    SOCADV
    AFRAMF             0.000       0.000      0.166       0.000       0.000

  Specific indirect 142
    BWT
    PRGDM
    BMI
    MEDUC
    CIG0
    SOCADV
    AFRAMF             0.000       0.000      0.000       0.000       0.000      *

  Specific indirect 143
    BWT
    PRGDM
    BMI
    MAGE
    CIG0
    SOCADV
    AFRAMF             0.000       0.000      0.000       0.000       0.000      *

  Specific indirect 144
    BWT
    PRECAREM
    PAYER
    FEDUC
    FAGE
    SOCADV
    AFRAMF             0.000       0.000      0.113       0.000       0.000

  Specific indirect 145
    BWT
    PRECAREM
    WIC
    MEDUC
    CIG0
    SOCADV
    AFRAMF             0.000       0.000      0.103       0.000       0.000

  Specific indirect 146
    BWT
    PRECAREM
    WIC
    MAGE
    CIG0
    SOCADV
    AFRAMF             0.000       0.000      0.103       0.000       0.000

  Specific indirect 147
    BWT
    PRECAREM
    BMI
    MEDUC
    CIG0
    SOCADV
    AFRAMF             0.000       0.000      0.103       0.000       0.000

  Specific indirect 148
    BWT
    PRECAREM
    BMI
    MAGE
    CIG0
    SOCADV
    AFRAMF             0.000       0.000      0.103       0.000       0.000

  Direct
    BWT
    AFRAMF            -0.044       0.002      0.000      -0.048      -0.041      *


Effects from FHISP to BWT

    Total             -0.036       0.002      0.000      -0.039      -0.033      *
    Total indirect     0.006       0.001      0.000       0.004       0.008      *

  Specific indirect 1
    BWT
    PAYER
    FHISP              0.000       0.000      0.467       0.000       0.000

  Specific indirect 2
    BWT
    CIG0
    FHISP              0.011       0.001      0.000       0.010       0.012      *

  Specific indirect 3
    BWT
    WIC
    FHISP              0.001       0.000      0.002       0.000       0.001      *

  Specific indirect 4
    BWT
    PRGBP
    FHISP              0.005       0.001      0.000       0.004       0.006      *

  Specific indirect 5
    BWT
    PRGDM
    FHISP              0.000       0.000      0.000       0.000       0.000      *

  Specific indirect 6
    BWT
    FAGE
    FHISP              0.000       0.000      0.003       0.000       0.000      *

  Specific indirect 7
    BWT
    PRECAREM
    FHISP              0.000       0.000      0.103       0.000       0.000

  Specific indirect 8
    BWT
    SOCADV
    FHISP             -0.013       0.002      0.000      -0.017      -0.009      *

  Specific indirect 9
    BWT
    PAYER
    FEDUC
    FHISP              0.000       0.000      0.467       0.000       0.000

  Specific indirect 10
    BWT
    PAYER
    FAGE
    FHISP              0.000       0.000      0.490       0.000       0.000

  Specific indirect 11
    BWT
    PAYER
    SOCADV
    FHISP              0.000       0.001      0.467      -0.001       0.001

  Specific indirect 12
    BWT
    MEDUC
    CIG0
    FHISP              0.000       0.000      0.000       0.000       0.000      *

  Specific indirect 13
    BWT
    MEDUC
    SOCADV
    FHISP              0.004       0.001      0.000       0.003       0.006      *

  Specific indirect 14
    BWT
    CIG0
    SOCADV
    FHISP             -0.007       0.000      0.000      -0.008      -0.007      *

  Specific indirect 15
    BWT
    WIC
    SOCADV
    FHISP              0.002       0.001      0.002       0.000       0.003      *

  Specific indirect 16
    BWT
    PRGBP
    PAYER
    FHISP              0.000       0.000      0.000       0.000       0.000      *

  Specific indirect 17
    BWT
    PRGBP
    CIG0
    FHISP              0.000       0.000      0.048       0.000       0.001

  Specific indirect 18
    BWT
    PRGBP
    WIC
    FHISP              0.000       0.000      0.000       0.000       0.001      *

  Specific indirect 19
    BWT
    PRGBP
    FAGE
    FHISP              0.000       0.000      0.003       0.000       0.000      *

  Specific indirect 20
    BWT
    PRGBP
    SOCADV
    FHISP             -0.006       0.001      0.000      -0.007      -0.005      *

  Specific indirect 21
    BWT
    PRGDM
    PAYER
    FHISP              0.000       0.000      0.146       0.000       0.000

  Specific indirect 22
    BWT
    PRGDM
    CIG0
    FHISP              0.000       0.000      0.000       0.000       0.000      *

  Specific indirect 23
    BWT
    PRGDM
    WIC
    FHISP              0.000       0.000      0.166       0.000       0.000

  Specific indirect 24
    BWT
    PRGDM
    FAGE
    FHISP              0.000       0.000      0.003       0.000       0.000      *

  Specific indirect 25
    BWT
    PRGDM
    SOCADV
    FHISP              0.000       0.000      0.023       0.000       0.000

  Specific indirect 26
    BWT
    FAGE
    SOCADV
    FHISP              0.002       0.000      0.000       0.001       0.002      *

  Specific indirect 27
    BWT
    MAGE
    CIG0
    FHISP              0.000       0.000      0.000       0.000       0.000      *

  Specific indirect 28
    BWT
    MAGE
    SOCADV
    FHISP              0.005       0.000      0.000       0.004       0.006      *

  Specific indirect 29
    BWT
    MHT
    SOCADV
    FHISP             -0.007       0.000      0.000      -0.007      -0.006      *

  Specific indirect 30
    BWT
    BMI
    CIG0
    FHISP              0.000       0.000      0.000       0.000       0.001      *

  Specific indirect 31
    BWT
    BMI
    SOCADV
    FHISP              0.016       0.000      0.000       0.016       0.017      *

  Specific indirect 32
    BWT
    PRECAREM
    PAYER
    FHISP              0.000       0.000      0.103       0.000       0.000

  Specific indirect 33
    BWT
    PRECAREM
    CIG0
    FHISP              0.000       0.000      0.103       0.000       0.000

  Specific indirect 34
    BWT
    PRECAREM
    WIC
    FHISP              0.000       0.000      0.103       0.000       0.000

  Specific indirect 35
    BWT
    PRECAREM
    SOCADV
    FHISP              0.000       0.000      0.120       0.000       0.000

  Specific indirect 36
    BWT
    PAYER
    FEDUC
    FAGE
    FHISP              0.000       0.000      0.468       0.000       0.000

  Specific indirect 37
    BWT
    PAYER
    FEDUC
    SOCADV
    FHISP              0.000       0.000      0.467       0.000       0.000

  Specific indirect 38
    BWT
    PAYER
    FAGE
    SOCADV
    FHISP              0.000       0.000      0.490       0.000       0.000

  Specific indirect 39
    BWT
    MEDUC
    CIG0
    SOCADV
    FHISP              0.000       0.000      0.000       0.000       0.000      *

  Specific indirect 40
    BWT
    WIC
    MEDUC
    CIG0
    FHISP              0.000       0.000      0.002       0.000       0.000      *

  Specific indirect 41
    BWT
    WIC
    MEDUC
    SOCADV
    FHISP              0.000       0.000      0.002       0.000       0.000      *

  Specific indirect 42
    BWT
    WIC
    MAGE
    CIG0
    FHISP              0.000       0.000      0.002       0.000       0.000      *

  Specific indirect 43
    BWT
    WIC
    MAGE
    SOCADV
    FHISP              0.000       0.000      0.002       0.000       0.000      *

  Specific indirect 44
    BWT
    PRGBP
    PAYER
    FEDUC
    FHISP              0.000       0.000      0.000       0.000       0.000      *

  Specific indirect 45
    BWT
    PRGBP
    PAYER
    FAGE
    FHISP              0.000       0.000      0.208       0.000       0.000

  Specific indirect 46
    BWT
    PRGBP
    PAYER
    SOCADV
    FHISP              0.001       0.000      0.000       0.001       0.002      *

  Specific indirect 47
    BWT
    PRGBP
    MEDUC
    CIG0
    FHISP              0.000       0.000      0.000       0.000       0.000      *

  Specific indirect 48
    BWT
    PRGBP
    MEDUC
    SOCADV
    FHISP              0.001       0.000      0.000       0.001       0.002      *

  Specific indirect 49
    BWT
    PRGBP
    CIG0
    SOCADV
    FHISP              0.000       0.000      0.048       0.000       0.000

  Specific indirect 50
    BWT
    PRGBP
    WIC
    SOCADV
    FHISP              0.001       0.000      0.000       0.001       0.001      *

  Specific indirect 51
    BWT
    PRGBP
    FAGE
    SOCADV
    FHISP              0.000       0.000      0.000      -0.001       0.000      *

  Specific indirect 52
    BWT
    PRGBP
    MAGE
    CIG0
    FHISP              0.000       0.000      0.000       0.000       0.000      *

  Specific indirect 53
    BWT
    PRGBP
    MAGE
    SOCADV
    FHISP              0.001       0.000      0.000       0.001       0.001      *

  Specific indirect 54
    BWT
    PRGBP
    MHT
    SOCADV
    FHISP              0.000       0.000      0.000       0.000       0.000      *

  Specific indirect 55
    BWT
    PRGBP
    BMI
    CIG0
    FHISP              0.000       0.000      0.000       0.000       0.000      *

  Specific indirect 56
    BWT
    PRGBP
    BMI
    SOCADV
    FHISP             -0.004       0.000      0.000      -0.004      -0.003      *

  Specific indirect 57
    BWT
    PRGDM
    PAYER
    FEDUC
    FHISP              0.000       0.000      0.146       0.000       0.000

  Specific indirect 58
    BWT
    PRGDM
    PAYER
    FAGE
    FHISP              0.000       0.000      0.302       0.000       0.000

  Specific indirect 59
    BWT
    PRGDM
    PAYER
    SOCADV
    FHISP              0.000       0.000      0.146       0.000       0.000

  Specific indirect 60
    BWT
    PRGDM
    MEDUC
    CIG0
    FHISP              0.000       0.000      0.446       0.000       0.000

  Specific indirect 61
    BWT
    PRGDM
    MEDUC
    SOCADV
    FHISP              0.000       0.000      0.446       0.000       0.000

  Specific indirect 62
    BWT
    PRGDM
    CIG0
    SOCADV
    FHISP              0.000       0.000      0.000       0.000       0.000      *

  Specific indirect 63
    BWT
    PRGDM
    WIC
    SOCADV
    FHISP              0.000       0.000      0.166       0.000       0.000

  Specific indirect 64
    BWT
    PRGDM
    FAGE
    SOCADV
    FHISP              0.000       0.000      0.000       0.000       0.000      *

  Specific indirect 65
    BWT
    PRGDM
    MAGE
    CIG0
    FHISP              0.000       0.000      0.000       0.000       0.000      *

  Specific indirect 66
    BWT
    PRGDM
    MAGE
    SOCADV
    FHISP              0.000       0.000      0.000       0.000       0.000      *

  Specific indirect 67
    BWT
    PRGDM
    MHT
    SOCADV
    FHISP              0.000       0.000      0.000       0.000       0.000      *

  Specific indirect 68
    BWT
    PRGDM
    BMI
    CIG0
    FHISP              0.000       0.000      0.000       0.000       0.000      *

  Specific indirect 69
    BWT
    PRGDM
    BMI
    SOCADV
    FHISP              0.000       0.000      0.000       0.000       0.000      *

  Specific indirect 70
    BWT
    MAGE
    CIG0
    SOCADV
    FHISP              0.000       0.000      0.000       0.000       0.000      *

  Specific indirect 71
    BWT
    BMI
    MEDUC
    CIG0
    FHISP              0.000       0.000      0.000       0.000       0.000      *

  Specific indirect 72
    BWT
    BMI
    MEDUC
    SOCADV
    FHISP             -0.005       0.000      0.000      -0.006      -0.005      *

  Specific indirect 73
    BWT
    BMI
    CIG0
    SOCADV
    FHISP              0.000       0.000      0.000       0.000       0.000      *

  Specific indirect 74
    BWT
    BMI
    MAGE
    CIG0
    FHISP              0.000       0.000      0.000       0.000       0.000      *

  Specific indirect 75
    BWT
    BMI
    MAGE
    SOCADV
    FHISP             -0.005       0.000      0.000      -0.005      -0.005      *

  Specific indirect 76
    BWT
    PRECAREM
    PAYER
    FEDUC
    FHISP              0.000       0.000      0.103       0.000       0.000

  Specific indirect 77
    BWT
    PRECAREM
    PAYER
    FAGE
    FHISP              0.000       0.000      0.266       0.000       0.000

  Specific indirect 78
    BWT
    PRECAREM
    PAYER
    SOCADV
    FHISP              0.000       0.000      0.103       0.000       0.000

  Specific indirect 79
    BWT
    PRECAREM
    MEDUC
    CIG0
    FHISP              0.000       0.000      0.103       0.000       0.000

  Specific indirect 80
    BWT
    PRECAREM
    MEDUC
    SOCADV
    FHISP              0.000       0.000      0.103       0.000       0.000

  Specific indirect 81
    BWT
    PRECAREM
    CIG0
    SOCADV
    FHISP              0.000       0.000      0.103       0.000       0.000

  Specific indirect 82
    BWT
    PRECAREM
    WIC
    SOCADV
    FHISP              0.000       0.000      0.103       0.000       0.000

  Specific indirect 83
    BWT
    PRECAREM
    MAGE
    CIG0
    FHISP              0.000       0.000      0.103       0.000       0.000

  Specific indirect 84
    BWT
    PRECAREM
    MAGE
    SOCADV
    FHISP              0.000       0.000      0.103       0.000       0.000

  Specific indirect 85
    BWT
    PRECAREM
    BMI
    CIG0
    FHISP              0.000       0.000      0.103       0.000       0.000

  Specific indirect 86
    BWT
    PRECAREM
    BMI
    SOCADV
    FHISP              0.000       0.000      0.103       0.000       0.000

  Specific indirect 87
    BWT
    PAYER
    FEDUC
    FAGE
    SOCADV
    FHISP              0.000       0.000      0.467       0.000       0.000

  Specific indirect 88
    BWT
    WIC
    MEDUC
    CIG0
    SOCADV
    FHISP              0.000       0.000      0.002       0.000       0.000      *

  Specific indirect 89
    BWT
    WIC
    MAGE
    CIG0
    SOCADV
    FHISP              0.000       0.000      0.002       0.000       0.000      *

  Specific indirect 90
    BWT
    PRGBP
    PAYER
    FEDUC
    FAGE
    FHISP              0.000       0.000      0.015       0.000       0.000      *

  Specific indirect 91
    BWT
    PRGBP
    PAYER
    FEDUC
    SOCADV
    FHISP              0.000       0.000      0.000       0.000       0.000      *

  Specific indirect 92
    BWT
    PRGBP
    PAYER
    FAGE
    SOCADV
    FHISP              0.000       0.000      0.208       0.000       0.000

  Specific indirect 93
    BWT
    PRGBP
    MEDUC
    CIG0
    SOCADV
    FHISP              0.000       0.000      0.000       0.000       0.000      *

  Specific indirect 94
    BWT
    PRGBP
    WIC
    MEDUC
    CIG0
    FHISP              0.000       0.000      0.000       0.000       0.000      *

  Specific indirect 95
    BWT
    PRGBP
    WIC
    MEDUC
    SOCADV
    FHISP              0.000       0.000      0.000       0.000       0.000      *

  Specific indirect 96
    BWT
    PRGBP
    WIC
    MAGE
    CIG0
    FHISP              0.000       0.000      0.000       0.000       0.000      *

  Specific indirect 97
    BWT
    PRGBP
    WIC
    MAGE
    SOCADV
    FHISP              0.000       0.000      0.000       0.000       0.000      *

  Specific indirect 98
    BWT
    PRGBP
    MAGE
    CIG0
    SOCADV
    FHISP              0.000       0.000      0.000       0.000       0.000      *

  Specific indirect 99
    BWT
    PRGBP
    BMI
    MEDUC
    CIG0
    FHISP              0.000       0.000      0.000       0.000       0.000      *

  Specific indirect 100
    BWT
    PRGBP
    BMI
    MEDUC
    SOCADV
    FHISP              0.001       0.000      0.000       0.001       0.001      *

  Specific indirect 101
    BWT
    PRGBP
    BMI
    CIG0
    SOCADV
    FHISP              0.000       0.000      0.000       0.000       0.000      *

  Specific indirect 102
    BWT
    PRGBP
    BMI
    MAGE
    CIG0
    FHISP              0.000       0.000      0.000       0.000       0.000      *

  Specific indirect 103
    BWT
    PRGBP
    BMI
    MAGE
    SOCADV
    FHISP              0.001       0.000      0.000       0.001       0.001      *

  Specific indirect 104
    BWT
    PRGDM
    PAYER
    FEDUC
    FAGE
    FHISP              0.000       0.000      0.157       0.000       0.000

  Specific indirect 105
    BWT
    PRGDM
    PAYER
    FEDUC
    SOCADV
    FHISP              0.000       0.000      0.146       0.000       0.000

  Specific indirect 106
    BWT
    PRGDM
    PAYER
    FAGE
    SOCADV
    FHISP              0.000       0.000      0.302       0.000       0.000

  Specific indirect 107
    BWT
    PRGDM
    MEDUC
    CIG0
    SOCADV
    FHISP              0.000       0.000      0.446       0.000       0.000

  Specific indirect 108
    BWT
    PRGDM
    WIC
    MEDUC
    CIG0
    FHISP              0.000       0.000      0.166       0.000       0.000

  Specific indirect 109
    BWT
    PRGDM
    WIC
    MEDUC
    SOCADV
    FHISP              0.000       0.000      0.166       0.000       0.000

  Specific indirect 110
    BWT
    PRGDM
    WIC
    MAGE
    CIG0
    FHISP              0.000       0.000      0.166       0.000       0.000

  Specific indirect 111
    BWT
    PRGDM
    WIC
    MAGE
    SOCADV
    FHISP              0.000       0.000      0.166       0.000       0.000

  Specific indirect 112
    BWT
    PRGDM
    MAGE
    CIG0
    SOCADV
    FHISP              0.000       0.000      0.000       0.000       0.000      *

  Specific indirect 113
    BWT
    PRGDM
    BMI
    MEDUC
    CIG0
    FHISP              0.000       0.000      0.000       0.000       0.000      *

  Specific indirect 114
    BWT
    PRGDM
    BMI
    MEDUC
    SOCADV
    FHISP              0.000       0.000      0.000       0.000       0.000      *

  Specific indirect 115
    BWT
    PRGDM
    BMI
    CIG0
    SOCADV
    FHISP              0.000       0.000      0.000       0.000       0.000      *

  Specific indirect 116
    BWT
    PRGDM
    BMI
    MAGE
    CIG0
    FHISP              0.000       0.000      0.000       0.000       0.000      *

  Specific indirect 117
    BWT
    PRGDM
    BMI
    MAGE
    SOCADV
    FHISP              0.000       0.000      0.000       0.000       0.000      *

  Specific indirect 118
    BWT
    BMI
    MEDUC
    CIG0
    SOCADV
    FHISP              0.000       0.000      0.000       0.000       0.000      *

  Specific indirect 119
    BWT
    BMI
    MAGE
    CIG0
    SOCADV
    FHISP              0.000       0.000      0.000       0.000       0.000      *

  Specific indirect 120
    BWT
    PRECAREM
    PAYER
    FEDUC
    FAGE
    FHISP              0.000       0.000      0.115       0.000       0.000

  Specific indirect 121
    BWT
    PRECAREM
    PAYER
    FEDUC
    SOCADV
    FHISP              0.000       0.000      0.103       0.000       0.000

  Specific indirect 122
    BWT
    PRECAREM
    PAYER
    FAGE
    SOCADV
    FHISP              0.000       0.000      0.266       0.000       0.000

  Specific indirect 123
    BWT
    PRECAREM
    MEDUC
    CIG0
    SOCADV
    FHISP              0.000       0.000      0.103       0.000       0.000

  Specific indirect 124
    BWT
    PRECAREM
    WIC
    MEDUC
    CIG0
    FHISP              0.000       0.000      0.103       0.000       0.000

  Specific indirect 125
    BWT
    PRECAREM
    WIC
    MEDUC
    SOCADV
    FHISP              0.000       0.000      0.103       0.000       0.000

  Specific indirect 126
    BWT
    PRECAREM
    WIC
    MAGE
    CIG0
    FHISP              0.000       0.000      0.103       0.000       0.000

  Specific indirect 127
    BWT
    PRECAREM
    WIC
    MAGE
    SOCADV
    FHISP              0.000       0.000      0.103       0.000       0.000

  Specific indirect 128
    BWT
    PRECAREM
    MAGE
    CIG0
    SOCADV
    FHISP              0.000       0.000      0.103       0.000       0.000

  Specific indirect 129
    BWT
    PRECAREM
    BMI
    MEDUC
    CIG0
    FHISP              0.000       0.000      0.103       0.000       0.000

  Specific indirect 130
    BWT
    PRECAREM
    BMI
    MEDUC
    SOCADV
    FHISP              0.000       0.000      0.103       0.000       0.000

  Specific indirect 131
    BWT
    PRECAREM
    BMI
    CIG0
    SOCADV
    FHISP              0.000       0.000      0.103       0.000       0.000

  Specific indirect 132
    BWT
    PRECAREM
    BMI
    MAGE
    CIG0
    FHISP              0.000       0.000      0.103       0.000       0.000

  Specific indirect 133
    BWT
    PRECAREM
    BMI
    MAGE
    SOCADV
    FHISP              0.000       0.000      0.103       0.000       0.000

  Specific indirect 134
    BWT
    PRGBP
    PAYER
    FEDUC
    FAGE
    SOCADV
    FHISP              0.000       0.000      0.012       0.000       0.000      *

  Specific indirect 135
    BWT
    PRGBP
    WIC
    MEDUC
    CIG0
    SOCADV
    FHISP              0.000       0.000      0.000       0.000       0.000      *

  Specific indirect 136
    BWT
    PRGBP
    WIC
    MAGE
    CIG0
    SOCADV
    FHISP              0.000       0.000      0.000       0.000       0.000      *

  Specific indirect 137
    BWT
    PRGBP
    BMI
    MEDUC
    CIG0
    SOCADV
    FHISP              0.000       0.000      0.000       0.000       0.000      *

  Specific indirect 138
    BWT
    PRGBP
    BMI
    MAGE
    CIG0
    SOCADV
    FHISP              0.000       0.000      0.000       0.000       0.000      *

  Specific indirect 139
    BWT
    PRGDM
    PAYER
    FEDUC
    FAGE
    SOCADV
    FHISP              0.000       0.000      0.155       0.000       0.000

  Specific indirect 140
    BWT
    PRGDM
    WIC
    MEDUC
    CIG0
    SOCADV
    FHISP              0.000       0.000      0.166       0.000       0.000

  Specific indirect 141
    BWT
    PRGDM
    WIC
    MAGE
    CIG0
    SOCADV
    FHISP              0.000       0.000      0.166       0.000       0.000

  Specific indirect 142
    BWT
    PRGDM
    BMI
    MEDUC
    CIG0
    SOCADV
    FHISP              0.000       0.000      0.000       0.000       0.000      *

  Specific indirect 143
    BWT
    PRGDM
    BMI
    MAGE
    CIG0
    SOCADV
    FHISP              0.000       0.000      0.000       0.000       0.000      *

  Specific indirect 144
    BWT
    PRECAREM
    PAYER
    FEDUC
    FAGE
    SOCADV
    FHISP              0.000       0.000      0.113       0.000       0.000

  Specific indirect 145
    BWT
    PRECAREM
    WIC
    MEDUC
    CIG0
    SOCADV
    FHISP              0.000       0.000      0.103       0.000       0.000

  Specific indirect 146
    BWT
    PRECAREM
    WIC
    MAGE
    CIG0
    SOCADV
    FHISP              0.000       0.000      0.103       0.000       0.000

  Specific indirect 147
    BWT
    PRECAREM
    BMI
    MEDUC
    CIG0
    SOCADV
    FHISP              0.000       0.000      0.103       0.000       0.000

  Specific indirect 148
    BWT
    PRECAREM
    BMI
    MAGE
    CIG0
    SOCADV
    FHISP              0.000       0.000      0.103       0.000       0.000

  Direct
    BWT
    FHISP             -0.042       0.002      0.000      -0.046      -0.039      *


Effects from OTHF to BWT

    Total             -0.065       0.002      0.000      -0.068      -0.062      *
    Total indirect     0.013       0.001      0.000       0.012       0.015      *

  Specific indirect 1
    BWT
    PAYER
    OTHF               0.000       0.000      0.467       0.000       0.000

  Specific indirect 2
    BWT
    CIG0
    OTHF               0.004       0.000      0.000       0.004       0.005      *

  Specific indirect 3
    BWT
    WIC
    OTHF               0.001       0.000      0.002       0.000       0.001      *

  Specific indirect 4
    BWT
    PRGBP
    OTHF               0.008       0.001      0.000       0.007       0.009      *

  Specific indirect 5
    BWT
    PRGDM
    OTHF               0.000       0.000      0.000      -0.001       0.000      *

  Specific indirect 6
    BWT
    FAGE
    OTHF               0.000       0.000      0.000      -0.001       0.000      *

  Specific indirect 7
    BWT
    PRECAREM
    OTHF               0.000       0.000      0.103       0.000       0.000

  Specific indirect 8
    BWT
    SOCADV
    OTHF               0.000       0.000      0.010       0.000       0.001      *

  Specific indirect 9
    BWT
    PAYER
    FEDUC
    OTHF               0.000       0.000      0.467       0.000       0.000

  Specific indirect 10
    BWT
    PAYER
    FAGE
    OTHF               0.000       0.000      0.490       0.000       0.000

  Specific indirect 11
    BWT
    PAYER
    SOCADV
    OTHF               0.000       0.000      0.468       0.000       0.000

  Specific indirect 12
    BWT
    MEDUC
    CIG0
    OTHF               0.000       0.000      0.000       0.000       0.000      *

  Specific indirect 13
    BWT
    MEDUC
    SOCADV
    OTHF               0.000       0.000      0.010       0.000       0.000      *

  Specific indirect 14
    BWT
    CIG0
    SOCADV
    OTHF               0.000       0.000      0.010       0.000       0.000      *

  Specific indirect 15
    BWT
    WIC
    SOCADV
    OTHF               0.000       0.000      0.011       0.000       0.000      *

  Specific indirect 16
    BWT
    PRGBP
    PAYER
    OTHF               0.000       0.000      0.000       0.000       0.000      *

  Specific indirect 17
    BWT
    PRGBP
    CIG0
    OTHF               0.000       0.000      0.048       0.000       0.000

  Specific indirect 18
    BWT
    PRGBP
    WIC
    OTHF               0.000       0.000      0.000       0.000       0.000      *

  Specific indirect 19
    BWT
    PRGBP
    FAGE
    OTHF               0.000       0.000      0.000       0.000       0.000      *

  Specific indirect 20
    BWT
    PRGBP
    SOCADV
    OTHF               0.000       0.000      0.010       0.000       0.000      *

  Specific indirect 21
    BWT
    PRGDM
    PAYER
    OTHF               0.000       0.000      0.146       0.000       0.000

  Specific indirect 22
    BWT
    PRGDM
    CIG0
    OTHF               0.000       0.000      0.000       0.000       0.000      *

  Specific indirect 23
    BWT
    PRGDM
    WIC
    OTHF               0.000       0.000      0.166       0.000       0.000

  Specific indirect 24
    BWT
    PRGDM
    FAGE
    OTHF               0.000       0.000      0.000       0.000       0.000      *

  Specific indirect 25
    BWT
    PRGDM
    SOCADV
    OTHF               0.000       0.000      0.033       0.000       0.000

  Specific indirect 26
    BWT
    FAGE
    SOCADV
    OTHF               0.000       0.000      0.010       0.000       0.000      *

  Specific indirect 27
    BWT
    MAGE
    CIG0
    OTHF               0.000       0.000      0.000       0.000       0.000      *

  Specific indirect 28
    BWT
    MAGE
    SOCADV
    OTHF               0.000       0.000      0.010       0.000       0.000      *

  Specific indirect 29
    BWT
    MHT
    SOCADV
    OTHF               0.000       0.000      0.010       0.000       0.000      *

  Specific indirect 30
    BWT
    BMI
    CIG0
    OTHF               0.000       0.000      0.000       0.000       0.000      *

  Specific indirect 31
    BWT
    BMI
    SOCADV
    OTHF               0.000       0.000      0.010      -0.001       0.000      *

  Specific indirect 32
    BWT
    PRECAREM
    PAYER
    OTHF               0.000       0.000      0.103       0.000       0.000

  Specific indirect 33
    BWT
    PRECAREM
    CIG0
    OTHF               0.000       0.000      0.103       0.000       0.000

  Specific indirect 34
    BWT
    PRECAREM
    WIC
    OTHF               0.000       0.000      0.103       0.000       0.000

  Specific indirect 35
    BWT
    PRECAREM
    SOCADV
    OTHF               0.000       0.000      0.127       0.000       0.000

  Specific indirect 36
    BWT
    PAYER
    FEDUC
    FAGE
    OTHF               0.000       0.000      0.467       0.000       0.000

  Specific indirect 37
    BWT
    PAYER
    FEDUC
    SOCADV
    OTHF               0.000       0.000      0.468       0.000       0.000

  Specific indirect 38
    BWT
    PAYER
    FAGE
    SOCADV
    OTHF               0.000       0.000      0.491       0.000       0.000

  Specific indirect 39
    BWT
    MEDUC
    CIG0
    SOCADV
    OTHF               0.000       0.000      0.010       0.000       0.000      *

  Specific indirect 40
    BWT
    WIC
    MEDUC
    CIG0
    OTHF               0.000       0.000      0.002       0.000       0.000      *

  Specific indirect 41
    BWT
    WIC
    MEDUC
    SOCADV
    OTHF               0.000       0.000      0.011       0.000       0.000

  Specific indirect 42
    BWT
    WIC
    MAGE
    CIG0
    OTHF               0.000       0.000      0.002       0.000       0.000      *

  Specific indirect 43
    BWT
    WIC
    MAGE
    SOCADV
    OTHF               0.000       0.000      0.011       0.000       0.000      *

  Specific indirect 44
    BWT
    PRGBP
    PAYER
    FEDUC
    OTHF               0.000       0.000      0.000       0.000       0.000      *

  Specific indirect 45
    BWT
    PRGBP
    PAYER
    FAGE
    OTHF               0.000       0.000      0.208       0.000       0.000

  Specific indirect 46
    BWT
    PRGBP
    PAYER
    SOCADV
    OTHF               0.000       0.000      0.010       0.000       0.000      *

  Specific indirect 47
    BWT
    PRGBP
    MEDUC
    CIG0
    OTHF               0.000       0.000      0.000       0.000       0.000      *

  Specific indirect 48
    BWT
    PRGBP
    MEDUC
    SOCADV
    OTHF               0.000       0.000      0.010       0.000       0.000      *

  Specific indirect 49
    BWT
    PRGBP
    CIG0
    SOCADV
    OTHF               0.000       0.000      0.056       0.000       0.000

  Specific indirect 50
    BWT
    PRGBP
    WIC
    SOCADV
    OTHF               0.000       0.000      0.010       0.000       0.000      *

  Specific indirect 51
    BWT
    PRGBP
    FAGE
    SOCADV
    OTHF               0.000       0.000      0.010       0.000       0.000      *

  Specific indirect 52
    BWT
    PRGBP
    MAGE
    CIG0
    OTHF               0.000       0.000      0.000       0.000       0.000      *

  Specific indirect 53
    BWT
    PRGBP
    MAGE
    SOCADV
    OTHF               0.000       0.000      0.010       0.000       0.000      *

  Specific indirect 54
    BWT
    PRGBP
    MHT
    SOCADV
    OTHF               0.000       0.000      0.010       0.000       0.000      *

  Specific indirect 55
    BWT
    PRGBP
    BMI
    CIG0
    OTHF               0.000       0.000      0.000       0.000       0.000      *

  Specific indirect 56
    BWT
    PRGBP
    BMI
    SOCADV
    OTHF               0.000       0.000      0.010       0.000       0.000      *

  Specific indirect 57
    BWT
    PRGDM
    PAYER
    FEDUC
    OTHF               0.000       0.000      0.146       0.000       0.000

  Specific indirect 58
    BWT
    PRGDM
    PAYER
    FAGE
    OTHF               0.000       0.000      0.302       0.000       0.000

  Specific indirect 59
    BWT
    PRGDM
    PAYER
    SOCADV
    OTHF               0.000       0.000      0.154       0.000       0.000

  Specific indirect 60
    BWT
    PRGDM
    MEDUC
    CIG0
    OTHF               0.000       0.000      0.446       0.000       0.000

  Specific indirect 61
    BWT
    PRGDM
    MEDUC
    SOCADV
    OTHF               0.000       0.000      0.448       0.000       0.000

  Specific indirect 62
    BWT
    PRGDM
    CIG0
    SOCADV
    OTHF               0.000       0.000      0.010       0.000       0.000      *

  Specific indirect 63
    BWT
    PRGDM
    WIC
    SOCADV
    OTHF               0.000       0.000      0.172       0.000       0.000

  Specific indirect 64
    BWT
    PRGDM
    FAGE
    SOCADV
    OTHF               0.000       0.000      0.010       0.000       0.000      *

  Specific indirect 65
    BWT
    PRGDM
    MAGE
    CIG0
    OTHF               0.000       0.000      0.000       0.000       0.000      *

  Specific indirect 66
    BWT
    PRGDM
    MAGE
    SOCADV
    OTHF               0.000       0.000      0.010       0.000       0.000      *

  Specific indirect 67
    BWT
    PRGDM
    MHT
    SOCADV
    OTHF               0.000       0.000      0.010       0.000       0.000      *

  Specific indirect 68
    BWT
    PRGDM
    BMI
    CIG0
    OTHF               0.000       0.000      0.000       0.000       0.000      *

  Specific indirect 69
    BWT
    PRGDM
    BMI
    SOCADV
    OTHF               0.000       0.000      0.010       0.000       0.000      *

  Specific indirect 70
    BWT
    MAGE
    CIG0
    SOCADV
    OTHF               0.000       0.000      0.010       0.000       0.000      *

  Specific indirect 71
    BWT
    BMI
    MEDUC
    CIG0
    OTHF               0.000       0.000      0.000       0.000       0.000      *

  Specific indirect 72
    BWT
    BMI
    MEDUC
    SOCADV
    OTHF               0.000       0.000      0.010       0.000       0.000      *

  Specific indirect 73
    BWT
    BMI
    CIG0
    SOCADV
    OTHF               0.000       0.000      0.010       0.000       0.000      *

  Specific indirect 74
    BWT
    BMI
    MAGE
    CIG0
    OTHF               0.000       0.000      0.000       0.000       0.000      *

  Specific indirect 75
    BWT
    BMI
    MAGE
    SOCADV
    OTHF               0.000       0.000      0.010       0.000       0.000      *

  Specific indirect 76
    BWT
    PRECAREM
    PAYER
    FEDUC
    OTHF               0.000       0.000      0.103       0.000       0.000

  Specific indirect 77
    BWT
    PRECAREM
    PAYER
    FAGE
    OTHF               0.000       0.000      0.266       0.000       0.000

  Specific indirect 78
    BWT
    PRECAREM
    PAYER
    SOCADV
    OTHF               0.000       0.000      0.111       0.000       0.000

  Specific indirect 79
    BWT
    PRECAREM
    MEDUC
    CIG0
    OTHF               0.000       0.000      0.103       0.000       0.000

  Specific indirect 80
    BWT
    PRECAREM
    MEDUC
    SOCADV
    OTHF               0.000       0.000      0.111       0.000       0.000

  Specific indirect 81
    BWT
    PRECAREM
    CIG0
    SOCADV
    OTHF               0.000       0.000      0.111       0.000       0.000

  Specific indirect 82
    BWT
    PRECAREM
    WIC
    SOCADV
    OTHF               0.000       0.000      0.111       0.000       0.000

  Specific indirect 83
    BWT
    PRECAREM
    MAGE
    CIG0
    OTHF               0.000       0.000      0.103       0.000       0.000

  Specific indirect 84
    BWT
    PRECAREM
    MAGE
    SOCADV
    OTHF               0.000       0.000      0.111       0.000       0.000

  Specific indirect 85
    BWT
    PRECAREM
    BMI
    CIG0
    OTHF               0.000       0.000      0.103       0.000       0.000

  Specific indirect 86
    BWT
    PRECAREM
    BMI
    SOCADV
    OTHF               0.000       0.000      0.111       0.000       0.000

  Specific indirect 87
    BWT
    PAYER
    FEDUC
    FAGE
    SOCADV
    OTHF               0.000       0.000      0.468       0.000       0.000

  Specific indirect 88
    BWT
    WIC
    MEDUC
    CIG0
    SOCADV
    OTHF               0.000       0.000      0.011       0.000       0.000

  Specific indirect 89
    BWT
    WIC
    MAGE
    CIG0
    SOCADV
    OTHF               0.000       0.000      0.011       0.000       0.000

  Specific indirect 90
    BWT
    PRGBP
    PAYER
    FEDUC
    FAGE
    OTHF               0.000       0.000      0.012       0.000       0.000      *

  Specific indirect 91
    BWT
    PRGBP
    PAYER
    FEDUC
    SOCADV
    OTHF               0.000       0.000      0.010       0.000       0.000      *

  Specific indirect 92
    BWT
    PRGBP
    PAYER
    FAGE
    SOCADV
    OTHF               0.000       0.000      0.214       0.000       0.000

  Specific indirect 93
    BWT
    PRGBP
    MEDUC
    CIG0
    SOCADV
    OTHF               0.000       0.000      0.010       0.000       0.000      *

  Specific indirect 94
    BWT
    PRGBP
    WIC
    MEDUC
    CIG0
    OTHF               0.000       0.000      0.000       0.000       0.000      *

  Specific indirect 95
    BWT
    PRGBP
    WIC
    MEDUC
    SOCADV
    OTHF               0.000       0.000      0.010       0.000       0.000

  Specific indirect 96
    BWT
    PRGBP
    WIC
    MAGE
    CIG0
    OTHF               0.000       0.000      0.000       0.000       0.000      *

  Specific indirect 97
    BWT
    PRGBP
    WIC
    MAGE
    SOCADV
    OTHF               0.000       0.000      0.010       0.000       0.000      *

  Specific indirect 98
    BWT
    PRGBP
    MAGE
    CIG0
    SOCADV
    OTHF               0.000       0.000      0.010       0.000       0.000      *

  Specific indirect 99
    BWT
    PRGBP
    BMI
    MEDUC
    CIG0
    OTHF               0.000       0.000      0.000       0.000       0.000      *

  Specific indirect 100
    BWT
    PRGBP
    BMI
    MEDUC
    SOCADV
    OTHF               0.000       0.000      0.010       0.000       0.000      *

  Specific indirect 101
    BWT
    PRGBP
    BMI
    CIG0
    SOCADV
    OTHF               0.000       0.000      0.010       0.000       0.000      *

  Specific indirect 102
    BWT
    PRGBP
    BMI
    MAGE
    CIG0
    OTHF               0.000       0.000      0.000       0.000       0.000      *

  Specific indirect 103
    BWT
    PRGBP
    BMI
    MAGE
    SOCADV
    OTHF               0.000       0.000      0.010       0.000       0.000      *

  Specific indirect 104
    BWT
    PRGDM
    PAYER
    FEDUC
    FAGE
    OTHF               0.000       0.000      0.155       0.000       0.000

  Specific indirect 105
    BWT
    PRGDM
    PAYER
    FEDUC
    SOCADV
    OTHF               0.000       0.000      0.154       0.000       0.000

  Specific indirect 106
    BWT
    PRGDM
    PAYER
    FAGE
    SOCADV
    OTHF               0.000       0.000      0.307       0.000       0.000

  Specific indirect 107
    BWT
    PRGDM
    MEDUC
    CIG0
    SOCADV
    OTHF               0.000       0.000      0.448       0.000       0.000

  Specific indirect 108
    BWT
    PRGDM
    WIC
    MEDUC
    CIG0
    OTHF               0.000       0.000      0.166       0.000       0.000

  Specific indirect 109
    BWT
    PRGDM
    WIC
    MEDUC
    SOCADV
    OTHF               0.000       0.000      0.172       0.000       0.000

  Specific indirect 110
    BWT
    PRGDM
    WIC
    MAGE
    CIG0
    OTHF               0.000       0.000      0.166       0.000       0.000

  Specific indirect 111
    BWT
    PRGDM
    WIC
    MAGE
    SOCADV
    OTHF               0.000       0.000      0.172       0.000       0.000

  Specific indirect 112
    BWT
    PRGDM
    MAGE
    CIG0
    SOCADV
    OTHF               0.000       0.000      0.010       0.000       0.000      *

  Specific indirect 113
    BWT
    PRGDM
    BMI
    MEDUC
    CIG0
    OTHF               0.000       0.000      0.000       0.000       0.000      *

  Specific indirect 114
    BWT
    PRGDM
    BMI
    MEDUC
    SOCADV
    OTHF               0.000       0.000      0.010       0.000       0.000      *

  Specific indirect 115
    BWT
    PRGDM
    BMI
    CIG0
    SOCADV
    OTHF               0.000       0.000      0.010       0.000       0.000      *

  Specific indirect 116
    BWT
    PRGDM
    BMI
    MAGE
    CIG0
    OTHF               0.000       0.000      0.000       0.000       0.000      *

  Specific indirect 117
    BWT
    PRGDM
    BMI
    MAGE
    SOCADV
    OTHF               0.000       0.000      0.010       0.000       0.000      *

  Specific indirect 118
    BWT
    BMI
    MEDUC
    CIG0
    SOCADV
    OTHF               0.000       0.000      0.010       0.000       0.000      *

  Specific indirect 119
    BWT
    BMI
    MAGE
    CIG0
    SOCADV
    OTHF               0.000       0.000      0.010       0.000       0.000      *

  Specific indirect 120
    BWT
    PRECAREM
    PAYER
    FEDUC
    FAGE
    OTHF               0.000       0.000      0.113       0.000       0.000

  Specific indirect 121
    BWT
    PRECAREM
    PAYER
    FEDUC
    SOCADV
    OTHF               0.000       0.000      0.111       0.000       0.000

  Specific indirect 122
    BWT
    PRECAREM
    PAYER
    FAGE
    SOCADV
    OTHF               0.000       0.000      0.271       0.000       0.000

  Specific indirect 123
    BWT
    PRECAREM
    MEDUC
    CIG0
    SOCADV
    OTHF               0.000       0.000      0.111       0.000       0.000

  Specific indirect 124
    BWT
    PRECAREM
    WIC
    MEDUC
    CIG0
    OTHF               0.000       0.000      0.103       0.000       0.000

  Specific indirect 125
    BWT
    PRECAREM
    WIC
    MEDUC
    SOCADV
    OTHF               0.000       0.000      0.111       0.000       0.000

  Specific indirect 126
    BWT
    PRECAREM
    WIC
    MAGE
    CIG0
    OTHF               0.000       0.000      0.103       0.000       0.000

  Specific indirect 127
    BWT
    PRECAREM
    WIC
    MAGE
    SOCADV
    OTHF               0.000       0.000      0.111       0.000       0.000

  Specific indirect 128
    BWT
    PRECAREM
    MAGE
    CIG0
    SOCADV
    OTHF               0.000       0.000      0.111       0.000       0.000

  Specific indirect 129
    BWT
    PRECAREM
    BMI
    MEDUC
    CIG0
    OTHF               0.000       0.000      0.103       0.000       0.000

  Specific indirect 130
    BWT
    PRECAREM
    BMI
    MEDUC
    SOCADV
    OTHF               0.000       0.000      0.111       0.000       0.000

  Specific indirect 131
    BWT
    PRECAREM
    BMI
    CIG0
    SOCADV
    OTHF               0.000       0.000      0.111       0.000       0.000

  Specific indirect 132
    BWT
    PRECAREM
    BMI
    MAGE
    CIG0
    OTHF               0.000       0.000      0.103       0.000       0.000

  Specific indirect 133
    BWT
    PRECAREM
    BMI
    MAGE
    SOCADV
    OTHF               0.000       0.000      0.111       0.000       0.000

  Specific indirect 134
    BWT
    PRGBP
    PAYER
    FEDUC
    FAGE
    SOCADV
    OTHF               0.000       0.000      0.021       0.000       0.000

  Specific indirect 135
    BWT
    PRGBP
    WIC
    MEDUC
    CIG0
    SOCADV
    OTHF               0.000       0.000      0.010       0.000       0.000

  Specific indirect 136
    BWT
    PRGBP
    WIC
    MAGE
    CIG0
    SOCADV
    OTHF               0.000       0.000      0.010       0.000       0.000      *

  Specific indirect 137
    BWT
    PRGBP
    BMI
    MEDUC
    CIG0
    SOCADV
    OTHF               0.000       0.000      0.010       0.000       0.000      *

  Specific indirect 138
    BWT
    PRGBP
    BMI
    MAGE
    CIG0
    SOCADV
    OTHF               0.000       0.000      0.010       0.000       0.000      *

  Specific indirect 139
    BWT
    PRGDM
    PAYER
    FEDUC
    FAGE
    SOCADV
    OTHF               0.000       0.000      0.161       0.000       0.000

  Specific indirect 140
    BWT
    PRGDM
    WIC
    MEDUC
    CIG0
    SOCADV
    OTHF               0.000       0.000      0.172       0.000       0.000

  Specific indirect 141
    BWT
    PRGDM
    WIC
    MAGE
    CIG0
    SOCADV
    OTHF               0.000       0.000      0.172       0.000       0.000

  Specific indirect 142
    BWT
    PRGDM
    BMI
    MEDUC
    CIG0
    SOCADV
    OTHF               0.000       0.000      0.010       0.000       0.000      *

  Specific indirect 143
    BWT
    PRGDM
    BMI
    MAGE
    CIG0
    SOCADV
    OTHF               0.000       0.000      0.010       0.000       0.000      *

  Specific indirect 144
    BWT
    PRECAREM
    PAYER
    FEDUC
    FAGE
    SOCADV
    OTHF               0.000       0.000      0.120       0.000       0.000

  Specific indirect 145
    BWT
    PRECAREM
    WIC
    MEDUC
    CIG0
    SOCADV
    OTHF               0.000       0.000      0.111       0.000       0.000

  Specific indirect 146
    BWT
    PRECAREM
    WIC
    MAGE
    CIG0
    SOCADV
    OTHF               0.000       0.000      0.111       0.000       0.000

  Specific indirect 147
    BWT
    PRECAREM
    BMI
    MEDUC
    CIG0
    SOCADV
    OTHF               0.000       0.000      0.111       0.000       0.000

  Specific indirect 148
    BWT
    PRECAREM
    BMI
    MAGE
    CIG0
    SOCADV
    OTHF               0.000       0.000      0.111       0.000       0.000

  Direct
    BWT
    OTHF              -0.079       0.002      0.000      -0.082      -0.075      *


Effects from SOCADV to BWT

    Total              0.062       0.002      0.000       0.058       0.066      *
    Total indirect    -0.007       0.009      0.204      -0.024       0.010

  Specific indirect 1
    BWT
    PAYER
    SOCADV             0.000       0.003      0.467      -0.006       0.007

  Specific indirect 2
    BWT
    MEDUC
    SOCADV            -0.023       0.004      0.000      -0.031      -0.016      *

  Specific indirect 3
    BWT
    CIG0
    SOCADV             0.038       0.002      0.000       0.035       0.042      *

  Specific indirect 4
    BWT
    WIC
    SOCADV            -0.008       0.003      0.002      -0.014      -0.003      *

  Specific indirect 5
    BWT
    PRGBP
    SOCADV             0.032       0.003      0.000       0.025       0.038      *

  Specific indirect 6
    BWT
    PRGDM
    SOCADV             0.000       0.000      0.023       0.000       0.001

  Specific indirect 7
    BWT
    FAGE
    SOCADV            -0.008       0.001      0.000      -0.011      -0.006      *

  Specific indirect 8
    BWT
    MAGE
    SOCADV            -0.025       0.002      0.000      -0.029      -0.022      *

  Specific indirect 9
    BWT
    MHT
    SOCADV             0.035       0.000      0.000       0.034       0.036      *

  Specific indirect 10
    BWT
    BMI
    SOCADV            -0.086       0.002      0.000      -0.091      -0.082      *

  Specific indirect 11
    BWT
    PRECAREM
    SOCADV             0.000       0.000      0.120       0.000       0.000

  Specific indirect 12
    BWT
    PAYER
    FEDUC
    SOCADV             0.000       0.000      0.467       0.000       0.000

  Specific indirect 13
    BWT
    PAYER
    FAGE
    SOCADV             0.000       0.000      0.490       0.000       0.000

  Specific indirect 14
    BWT
    MEDUC
    CIG0
    SOCADV            -0.001       0.000      0.000      -0.001      -0.001      *

  Specific indirect 15
    BWT
    WIC
    MEDUC
    SOCADV             0.000       0.000      0.002       0.000       0.001      *

  Specific indirect 16
    BWT
    WIC
    MAGE
    SOCADV             0.000       0.000      0.002      -0.001       0.000      *

  Specific indirect 17
    BWT
    PRGBP
    PAYER
    SOCADV            -0.007       0.001      0.000      -0.009      -0.005      *

  Specific indirect 18
    BWT
    PRGBP
    MEDUC
    SOCADV            -0.007       0.001      0.000      -0.010      -0.005      *

  Specific indirect 19
    BWT
    PRGBP
    CIG0
    SOCADV             0.001       0.001      0.048       0.000       0.002

  Specific indirect 20
    BWT
    PRGBP
    WIC
    SOCADV            -0.005       0.001      0.000      -0.007      -0.004      *

  Specific indirect 21
    BWT
    PRGBP
    FAGE
    SOCADV             0.002       0.000      0.000       0.002       0.003      *

  Specific indirect 22
    BWT
    PRGBP
    MAGE
    SOCADV            -0.006       0.001      0.000      -0.007      -0.005      *

  Specific indirect 23
    BWT
    PRGBP
    MHT
    SOCADV            -0.001       0.000      0.000      -0.001      -0.001      *

  Specific indirect 24
    BWT
    PRGBP
    BMI
    SOCADV             0.019       0.001      0.000       0.018       0.020      *

  Specific indirect 25
    BWT
    PRGDM
    PAYER
    SOCADV             0.000       0.000      0.146       0.000       0.000

  Specific indirect 26
    BWT
    PRGDM
    MEDUC
    SOCADV             0.000       0.000      0.446       0.000       0.000

  Specific indirect 27
    BWT
    PRGDM
    CIG0
    SOCADV             0.000       0.000      0.000       0.000       0.001      *

  Specific indirect 28
    BWT
    PRGDM
    WIC
    SOCADV             0.000       0.000      0.166       0.000       0.000

  Specific indirect 29
    BWT
    PRGDM
    FAGE
    SOCADV             0.000       0.000      0.000       0.000       0.000      *

  Specific indirect 30
    BWT
    PRGDM
    MAGE
    SOCADV            -0.002       0.000      0.000      -0.002      -0.001      *

  Specific indirect 31
    BWT
    PRGDM
    MHT
    SOCADV             0.000       0.000      0.000       0.000       0.000      *

  Specific indirect 32
    BWT
    PRGDM
    BMI
    SOCADV             0.001       0.000      0.000       0.001       0.002      *

  Specific indirect 33
    BWT
    MAGE
    CIG0
    SOCADV             0.000       0.000      0.000       0.000       0.000      *

  Specific indirect 34
    BWT
    BMI
    MEDUC
    SOCADV             0.029       0.001      0.000       0.026       0.031      *

  Specific indirect 35
    BWT
    BMI
    CIG0
    SOCADV             0.001       0.000      0.000       0.001       0.002      *

  Specific indirect 36
    BWT
    BMI
    MAGE
    SOCADV             0.026       0.001      0.000       0.025       0.027      *

  Specific indirect 37
    BWT
    PRECAREM
    PAYER
    SOCADV             0.000       0.000      0.103       0.000       0.000

  Specific indirect 38
    BWT
    PRECAREM
    MEDUC
    SOCADV             0.000       0.000      0.103       0.000       0.000

  Specific indirect 39
    BWT
    PRECAREM
    CIG0
    SOCADV             0.000       0.000      0.103       0.000       0.000

  Specific indirect 40
    BWT
    PRECAREM
    WIC
    SOCADV             0.000       0.000      0.103       0.000       0.000

  Specific indirect 41
    BWT
    PRECAREM
    MAGE
    SOCADV             0.000       0.000      0.103       0.000       0.000

  Specific indirect 42
    BWT
    PRECAREM
    BMI
    SOCADV             0.000       0.000      0.103       0.000       0.000

  Specific indirect 43
    BWT
    PAYER
    FEDUC
    FAGE
    SOCADV             0.000       0.000      0.467       0.000       0.000

  Specific indirect 44
    BWT
    WIC
    MEDUC
    CIG0
    SOCADV             0.000       0.000      0.002       0.000       0.000      *

  Specific indirect 45
    BWT
    WIC
    MAGE
    CIG0
    SOCADV             0.000       0.000      0.002       0.000       0.000      *

  Specific indirect 46
    BWT
    PRGBP
    PAYER
    FEDUC
    SOCADV             0.000       0.000      0.000       0.000       0.001      *

  Specific indirect 47
    BWT
    PRGBP
    PAYER
    FAGE
    SOCADV             0.000       0.000      0.208       0.000       0.000

  Specific indirect 48
    BWT
    PRGBP
    MEDUC
    CIG0
    SOCADV             0.000       0.000      0.000       0.000       0.000      *

  Specific indirect 49
    BWT
    PRGBP
    WIC
    MEDUC
    SOCADV             0.000       0.000      0.000       0.000       0.000      *

  Specific indirect 50
    BWT
    PRGBP
    WIC
    MAGE
    SOCADV             0.000       0.000      0.000       0.000       0.000      *

  Specific indirect 51
    BWT
    PRGBP
    MAGE
    CIG0
    SOCADV             0.000       0.000      0.000       0.000       0.000      *

  Specific indirect 52
    BWT
    PRGBP
    BMI
    MEDUC
    SOCADV            -0.006       0.000      0.000      -0.007      -0.006      *

  Specific indirect 53
    BWT
    PRGBP
    BMI
    CIG0
    SOCADV             0.000       0.000      0.000       0.000       0.000      *

  Specific indirect 54
    BWT
    PRGBP
    BMI
    MAGE
    SOCADV            -0.006       0.000      0.000      -0.006      -0.005      *

  Specific indirect 55
    BWT
    PRGDM
    PAYER
    FEDUC
    SOCADV             0.000       0.000      0.146       0.000       0.000

  Specific indirect 56
    BWT
    PRGDM
    PAYER
    FAGE
    SOCADV             0.000       0.000      0.302       0.000       0.000

  Specific indirect 57
    BWT
    PRGDM
    MEDUC
    CIG0
    SOCADV             0.000       0.000      0.446       0.000       0.000

  Specific indirect 58
    BWT
    PRGDM
    WIC
    MEDUC
    SOCADV             0.000       0.000      0.166       0.000       0.000

  Specific indirect 59
    BWT
    PRGDM
    WIC
    MAGE
    SOCADV             0.000       0.000      0.166       0.000       0.000

  Specific indirect 60
    BWT
    PRGDM
    MAGE
    CIG0
    SOCADV             0.000       0.000      0.000       0.000       0.000      *

  Specific indirect 61
    BWT
    PRGDM
    BMI
    MEDUC
    SOCADV             0.000       0.000      0.000      -0.001       0.000      *

  Specific indirect 62
    BWT
    PRGDM
    BMI
    CIG0
    SOCADV             0.000       0.000      0.000       0.000       0.000      *

  Specific indirect 63
    BWT
    PRGDM
    BMI
    MAGE
    SOCADV             0.000       0.000      0.000      -0.001       0.000      *

  Specific indirect 64
    BWT
    BMI
    MEDUC
    CIG0
    SOCADV             0.001       0.000      0.000       0.001       0.001      *

  Specific indirect 65
    BWT
    BMI
    MAGE
    CIG0
    SOCADV             0.000       0.000      0.000       0.000       0.000      *

  Specific indirect 66
    BWT
    PRECAREM
    PAYER
    FEDUC
    SOCADV             0.000       0.000      0.103       0.000       0.000

  Specific indirect 67
    BWT
    PRECAREM
    PAYER
    FAGE
    SOCADV             0.000       0.000      0.266       0.000       0.000

  Specific indirect 68
    BWT
    PRECAREM
    MEDUC
    CIG0
    SOCADV             0.000       0.000      0.103       0.000       0.000

  Specific indirect 69
    BWT
    PRECAREM
    WIC
    MEDUC
    SOCADV             0.000       0.000      0.103       0.000       0.000

  Specific indirect 70
    BWT
    PRECAREM
    WIC
    MAGE
    SOCADV             0.000       0.000      0.103       0.000       0.000

  Specific indirect 71
    BWT
    PRECAREM
    MAGE
    CIG0
    SOCADV             0.000       0.000      0.103       0.000       0.000

  Specific indirect 72
    BWT
    PRECAREM
    BMI
    MEDUC
    SOCADV             0.000       0.000      0.103       0.000       0.000

  Specific indirect 73
    BWT
    PRECAREM
    BMI
    CIG0
    SOCADV             0.000       0.000      0.103       0.000       0.000

  Specific indirect 74
    BWT
    PRECAREM
    BMI
    MAGE
    SOCADV             0.000       0.000      0.103       0.000       0.000

  Specific indirect 75
    BWT
    PRGBP
    PAYER
    FEDUC
    FAGE
    SOCADV             0.000       0.000      0.012       0.000       0.000      *

  Specific indirect 76
    BWT
    PRGBP
    WIC
    MEDUC
    CIG0
    SOCADV             0.000       0.000      0.000       0.000       0.000      *

  Specific indirect 77
    BWT
    PRGBP
    WIC
    MAGE
    CIG0
    SOCADV             0.000       0.000      0.000       0.000       0.000      *

  Specific indirect 78
    BWT
    PRGBP
    BMI
    MEDUC
    CIG0
    SOCADV             0.000       0.000      0.000       0.000       0.000      *

  Specific indirect 79
    BWT
    PRGBP
    BMI
    MAGE
    CIG0
    SOCADV             0.000       0.000      0.000       0.000       0.000      *

  Specific indirect 80
    BWT
    PRGDM
    PAYER
    FEDUC
    FAGE
    SOCADV             0.000       0.000      0.155       0.000       0.000

  Specific indirect 81
    BWT
    PRGDM
    WIC
    MEDUC
    CIG0
    SOCADV             0.000       0.000      0.166       0.000       0.000

  Specific indirect 82
    BWT
    PRGDM
    WIC
    MAGE
    CIG0
    SOCADV             0.000       0.000      0.166       0.000       0.000

  Specific indirect 83
    BWT
    PRGDM
    BMI
    MEDUC
    CIG0
    SOCADV             0.000       0.000      0.000       0.000       0.000      *

  Specific indirect 84
    BWT
    PRGDM
    BMI
    MAGE
    CIG0
    SOCADV             0.000       0.000      0.000       0.000       0.000      *

  Specific indirect 85
    BWT
    PRECAREM
    PAYER
    FEDUC
    FAGE
    SOCADV             0.000       0.000      0.113       0.000       0.000

  Specific indirect 86
    BWT
    PRECAREM
    WIC
    MEDUC
    CIG0
    SOCADV             0.000       0.000      0.103       0.000       0.000

  Specific indirect 87
    BWT
    PRECAREM
    WIC
    MAGE
    CIG0
    SOCADV             0.000       0.000      0.103       0.000       0.000

  Specific indirect 88
    BWT
    PRECAREM
    BMI
    MEDUC
    CIG0
    SOCADV             0.000       0.000      0.103       0.000       0.000

  Specific indirect 89
    BWT
    PRECAREM
    BMI
    MAGE
    CIG0
    SOCADV             0.000       0.000      0.103       0.000       0.000

  Direct
    BWT
    SOCADV             0.069       0.010      0.000       0.050       0.088      *


Effects from CIG0 to BWT

    Total             -0.077       0.003      0.000      -0.084      -0.071      *
    Total indirect    -0.004       0.001      0.000      -0.006      -0.002      *

  Specific indirect 1
    BWT
    MEDUC
    CIG0               0.002       0.000      0.000       0.001       0.002      *

  Specific indirect 2
    BWT
    PRGBP
    CIG0              -0.002       0.001      0.048      -0.004       0.000

  Specific indirect 3
    BWT
    PRGDM
    CIG0              -0.001       0.000      0.000      -0.001       0.000      *

  Specific indirect 4
    BWT
    MAGE
    CIG0               0.000       0.000      0.000      -0.001       0.000      *

  Specific indirect 5
    BWT
    BMI
    CIG0              -0.003       0.001      0.000      -0.004      -0.001      *

  Specific indirect 6
    BWT
    PRECAREM
    CIG0               0.000       0.000      0.103       0.000       0.000

  Specific indirect 7
    BWT
    WIC
    MEDUC
    CIG0               0.000       0.000      0.002       0.000       0.000      *

  Specific indirect 8
    BWT
    WIC
    MAGE
    CIG0               0.000       0.000      0.002       0.000       0.000      *

  Specific indirect 9
    BWT
    PRGBP
    MEDUC
    CIG0               0.001       0.000      0.000       0.000       0.001      *

  Specific indirect 10
    BWT
    PRGBP
    MAGE
    CIG0               0.000       0.000      0.000       0.000       0.000      *

  Specific indirect 11
    BWT
    PRGBP
    BMI
    CIG0               0.001       0.000      0.000       0.000       0.001      *

  Specific indirect 12
    BWT
    PRGDM
    MEDUC
    CIG0               0.000       0.000      0.446       0.000       0.000

  Specific indirect 13
    BWT
    PRGDM
    MAGE
    CIG0               0.000       0.000      0.000       0.000       0.000      *

  Specific indirect 14
    BWT
    PRGDM
    BMI
    CIG0               0.000       0.000      0.000       0.000       0.000      *

  Specific indirect 15
    BWT
    BMI
    MEDUC
    CIG0              -0.002       0.000      0.000      -0.002      -0.002      *

  Specific indirect 16
    BWT
    BMI
    MAGE
    CIG0               0.000       0.000      0.000       0.000       0.001      *

  Specific indirect 17
    BWT
    PRECAREM
    MEDUC
    CIG0               0.000       0.000      0.103       0.000       0.000

  Specific indirect 18
    BWT
    PRECAREM
    MAGE
    CIG0               0.000       0.000      0.103       0.000       0.000

  Specific indirect 19
    BWT
    PRECAREM
    BMI
    CIG0               0.000       0.000      0.103       0.000       0.000

  Specific indirect 20
    BWT
    PRGBP
    WIC
    MEDUC
    CIG0               0.000       0.000      0.000       0.000       0.000      *

  Specific indirect 21
    BWT
    PRGBP
    WIC
    MAGE
    CIG0               0.000       0.000      0.000       0.000       0.000      *

  Specific indirect 22
    BWT
    PRGBP
    BMI
    MEDUC
    CIG0               0.000       0.000      0.000       0.000       0.000      *

  Specific indirect 23
    BWT
    PRGBP
    BMI
    MAGE
    CIG0               0.000       0.000      0.000       0.000       0.000      *

  Specific indirect 24
    BWT
    PRGDM
    WIC
    MEDUC
    CIG0               0.000       0.000      0.166       0.000       0.000

  Specific indirect 25
    BWT
    PRGDM
    WIC
    MAGE
    CIG0               0.000       0.000      0.166       0.000       0.000

  Specific indirect 26
    BWT
    PRGDM
    BMI
    MEDUC
    CIG0               0.000       0.000      0.000       0.000       0.000      *

  Specific indirect 27
    BWT
    PRGDM
    BMI
    MAGE
    CIG0               0.000       0.000      0.000       0.000       0.000      *

  Specific indirect 28
    BWT
    PRECAREM
    WIC
    MEDUC
    CIG0               0.000       0.000      0.103       0.000       0.000

  Specific indirect 29
    BWT
    PRECAREM
    WIC
    MAGE
    CIG0               0.000       0.000      0.103       0.000       0.000

  Specific indirect 30
    BWT
    PRECAREM
    BMI
    MEDUC
    CIG0               0.000       0.000      0.103       0.000       0.000

  Specific indirect 31
    BWT
    PRECAREM
    BMI
    MAGE
    CIG0               0.000       0.000      0.103       0.000       0.000

  Direct
    BWT
    CIG0              -0.073       0.003      0.000      -0.079      -0.067      *


Effects from MAGE to BWT

    Total             -0.020       0.002      0.000      -0.025      -0.015      *
    Total indirect     0.016       0.001      0.000       0.014       0.018      *

  Specific indirect 1
    BWT
    WIC
    MAGE              -0.001       0.000      0.002      -0.001       0.000      *

  Specific indirect 2
    BWT
    PRGBP
    MAGE              -0.009       0.001      0.000      -0.011      -0.007      *

  Specific indirect 3
    BWT
    PRGDM
    MAGE              -0.002       0.000      0.000      -0.003      -0.001      *

  Specific indirect 4
    BWT
    BMI
    MAGE               0.037       0.001      0.000       0.035       0.038      *

  Specific indirect 5
    BWT
    PRECAREM
    MAGE               0.000       0.000      0.103       0.000       0.000

  Specific indirect 6
    BWT
    PRGBP
    WIC
    MAGE               0.000       0.000      0.000      -0.001       0.000      *

  Specific indirect 7
    BWT
    PRGBP
    BMI
    MAGE              -0.008       0.000      0.000      -0.008      -0.008      *

  Specific indirect 8
    BWT
    PRGDM
    WIC
    MAGE               0.000       0.000      0.166       0.000       0.000

  Specific indirect 9
    BWT
    PRGDM
    BMI
    MAGE              -0.001       0.000      0.000      -0.001       0.000      *

  Specific indirect 10
    BWT
    PRECAREM
    WIC
    MAGE               0.000       0.000      0.103       0.000       0.000

  Specific indirect 11
    BWT
    PRECAREM
    BMI
    MAGE               0.000       0.000      0.103       0.000       0.000

  Direct
    BWT
    MAGE              -0.036       0.003      0.000      -0.041      -0.030      *


Effects from FAGE to BWT

    Total             -0.011       0.002      0.000      -0.014      -0.007      *
    Total indirect     0.004       0.001      0.000       0.003       0.005      *

  Specific indirect 1
    BWT
    PAYER
    FAGE               0.000       0.000      0.490       0.000       0.000

  Specific indirect 2
    BWT
    PRGBP
    FAGE               0.004       0.001      0.000       0.003       0.006      *

  Specific indirect 3
    BWT
    PRGDM
    FAGE               0.000       0.000      0.000       0.000       0.000      *

  Specific indirect 4
    BWT
    PAYER
    FEDUC
    FAGE               0.000       0.000      0.467       0.000       0.000

  Specific indirect 5
    BWT
    PRGBP
    PAYER
    FAGE               0.000       0.000      0.208       0.000       0.000

  Specific indirect 6
    BWT
    PRGDM
    PAYER
    FAGE               0.000       0.000      0.302       0.000       0.000

  Specific indirect 7
    BWT
    PRECAREM
    PAYER
    FAGE               0.000       0.000      0.266       0.000       0.000

  Specific indirect 8
    BWT
    PRGBP
    PAYER
    FEDUC
    FAGE               0.000       0.000      0.012       0.000       0.000      *

  Specific indirect 9
    BWT
    PRGDM
    PAYER
    FEDUC
    FAGE               0.000       0.000      0.155       0.000       0.000

  Specific indirect 10
    BWT
    PRECAREM
    PAYER
    FEDUC
    FAGE               0.000       0.000      0.113       0.000       0.000

  Direct
    BWT
    FAGE              -0.015       0.002      0.000      -0.019      -0.011      *


Effects from MEDUC to BWT

    Total             -0.010       0.004      0.009      -0.018      -0.002      *
    Total indirect     0.019       0.002      0.000       0.016       0.023      *

  Specific indirect 1
    BWT
    WIC
    MEDUC              0.000       0.000      0.002       0.000       0.001      *

  Specific indirect 2
    BWT
    PRGBP
    MEDUC             -0.009       0.002      0.000      -0.012      -0.006      *

  Specific indirect 3
    BWT
    PRGDM
    MEDUC              0.000       0.000      0.446       0.000       0.000

  Specific indirect 4
    BWT
    BMI
    MEDUC              0.035       0.001      0.000       0.032       0.038      *

  Specific indirect 5
    BWT
    PRECAREM
    MEDUC              0.000       0.000      0.103       0.000       0.000

  Specific indirect 6
    BWT
    PRGBP
    WIC
    MEDUC              0.000       0.000      0.000       0.000       0.000      *

  Specific indirect 7
    BWT
    PRGBP
    BMI
    MEDUC             -0.008       0.000      0.000      -0.008      -0.007      *

  Specific indirect 8
    BWT
    PRGDM
    WIC
    MEDUC              0.000       0.000      0.166       0.000       0.000

  Specific indirect 9
    BWT
    PRGDM
    BMI
    MEDUC             -0.001       0.000      0.000      -0.001       0.000      *

  Specific indirect 10
    BWT
    PRECAREM
    WIC
    MEDUC              0.000       0.000      0.103       0.000       0.000

  Specific indirect 11
    BWT
    PRECAREM
    BMI
    MEDUC              0.000       0.000      0.103       0.000       0.000

  Direct
    BWT
    MEDUC             -0.029       0.005      0.000      -0.038      -0.020      *


Effects from FEDUC to BWT

    Total              0.001       0.000      0.026       0.000       0.001
    Total indirect     0.001       0.000      0.026       0.000       0.001

  Specific indirect 1
    BWT
    PAYER
    FEDUC              0.000       0.000      0.467      -0.001       0.001

  Specific indirect 2
    BWT
    PRGBP
    PAYER
    FEDUC              0.001       0.000      0.000       0.000       0.001      *

  Specific indirect 3
    BWT
    PRGDM
    PAYER
    FEDUC              0.000       0.000      0.146       0.000       0.000

  Specific indirect 4
    BWT
    PRECAREM
    PAYER
    FEDUC              0.000       0.000      0.103       0.000       0.000


Effects from MHT to BWT

    Total              0.191       0.001      0.000       0.188       0.193      *
    Total indirect    -0.003       0.000      0.000      -0.004      -0.002      *

  Specific indirect 1
    BWT
    PRGBP
    MHT               -0.004       0.000      0.000      -0.004      -0.003      *

  Specific indirect 2
    BWT
    PRGDM
    MHT                0.001       0.000      0.000       0.001       0.001      *

  Direct
    BWT
    MHT                0.193       0.001      0.000       0.191       0.196      *


Effects from BMI to BWT

    Total              0.120       0.002      0.000       0.116       0.123      *
    Total indirect    -0.037       0.001      0.000      -0.038      -0.035      *

  Specific indirect 1
    BWT
    PRGBP
    BMI               -0.034       0.001      0.000      -0.036      -0.033      *

  Specific indirect 2
    BWT
    PRGDM
    BMI               -0.002       0.000      0.000      -0.003      -0.001      *

  Specific indirect 3
    BWT
    PRECAREM
    BMI                0.000       0.000      0.103       0.000       0.000

  Direct
    BWT
    BMI                0.156       0.002      0.000       0.153       0.160      *


Effects from PAYER to BWT

    Total             -0.008       0.004      0.026      -0.016       0.000      *
    Total indirect    -0.008       0.001      0.000      -0.011      -0.006      *

  Specific indirect 1
    BWT
    PRGBP
    PAYER             -0.008       0.001      0.000      -0.011      -0.006      *

  Specific indirect 2
    BWT
    PRGDM
    PAYER              0.000       0.000      0.146       0.000       0.000

  Specific indirect 3
    BWT
    PRECAREM
    PAYER              0.000       0.000      0.103       0.000       0.000

  Direct
    BWT
    PAYER              0.000       0.004      0.467      -0.008       0.009


Effects from WIC to BWT

    Total              0.020       0.004      0.000       0.012       0.028      *
    Total indirect     0.008       0.001      0.000       0.005       0.010      *

  Specific indirect 1
    BWT
    PRGBP
    WIC                0.008       0.001      0.000       0.005       0.010      *

  Specific indirect 2
    BWT
    PRGDM
    WIC                0.000       0.000      0.166       0.000       0.000

  Specific indirect 3
    BWT
    PRECAREM
    WIC                0.000       0.000      0.103       0.000       0.000

  Direct
    BWT
    WIC                0.012       0.004      0.002       0.004       0.020      *


Effects from PRECAREM to BWT

    Total             -0.001       0.001      0.103      -0.004       0.001
    Total indirect     0.000       0.000      0.000       0.000       0.000

  Direct
    BWT
    PRECAREM          -0.001       0.001      0.103      -0.004       0.001


Effects from AFRAMM to OBGEST

    Total             -0.022       0.002      0.000      -0.026      -0.018      *
    Total indirect    -0.001       0.001      0.183      -0.004       0.002

  Specific indirect 1
    OBGEST
    PAYER
    AFRAMM             0.001       0.000      0.000       0.001       0.002      *

  Specific indirect 2
    OBGEST
    MEDUC
    AFRAMM             0.000       0.000      0.000       0.000       0.000      *

  Specific indirect 3
    OBGEST
    CIG0
    AFRAMM             0.000       0.001      0.315      -0.001       0.001

  Specific indirect 4
    OBGEST
    WIC
    AFRAMM             0.001       0.000      0.003       0.000       0.002      *

  Specific indirect 5
    OBGEST
    PRGBP
    AFRAMM            -0.005       0.001      0.000      -0.007      -0.003      *

  Specific indirect 6
    OBGEST
    PRGDM
    AFRAMM             0.000       0.001      0.280      -0.001       0.002

  Specific indirect 7
    OBGEST
    MAGE
    AFRAMM             0.000       0.000      0.349       0.000       0.000

  Specific indirect 8
    OBGEST
    MHT
    AFRAMM             0.000       0.000      0.448       0.000       0.000

  Specific indirect 9
    OBGEST
    BMI
    AFRAMM             0.001       0.000      0.000       0.000       0.001      *

  Specific indirect 10
    OBGEST
    PRECAREM
    AFRAMM             0.002       0.000      0.000       0.002       0.002      *

  Specific indirect 11
    OBGEST
    SOCADV
    AFRAMM            -0.005       0.001      0.000      -0.007      -0.004      *

  Specific indirect 12
    OBGEST
    PAYER
    SOCADV
    AFRAMM             0.001       0.000      0.000       0.000       0.001      *

  Specific indirect 13
    OBGEST
    MEDUC
    CIG0
    AFRAMM             0.000       0.000      0.000       0.000       0.000      *

  Specific indirect 14
    OBGEST
    MEDUC
    SOCADV
    AFRAMM             0.001       0.000      0.000       0.000       0.001      *

  Specific indirect 15
    OBGEST
    CIG0
    SOCADV
    AFRAMM             0.000       0.000      0.315       0.000       0.000

  Specific indirect 16
    OBGEST
    WIC
    MEDUC
    AFRAMM             0.000       0.000      0.003       0.000       0.000      *

  Specific indirect 17
    OBGEST
    WIC
    MAGE
    AFRAMM             0.000       0.000      0.328       0.000       0.000

  Specific indirect 18
    OBGEST
    WIC
    SOCADV
    AFRAMM             0.001       0.000      0.003       0.000       0.001      *

  Specific indirect 19
    OBGEST
    PRGBP
    PAYER
    AFRAMM             0.001       0.000      0.000       0.001       0.001      *

  Specific indirect 20
    OBGEST
    PRGBP
    MEDUC
    AFRAMM             0.000       0.000      0.000       0.000       0.000      *

  Specific indirect 21
    OBGEST
    PRGBP
    CIG0
    AFRAMM             0.001       0.000      0.048       0.000       0.001

  Specific indirect 22
    OBGEST
    PRGBP
    WIC
    AFRAMM             0.001       0.000      0.000       0.001       0.001      *

  Specific indirect 23
    OBGEST
    PRGBP
    MAGE
    AFRAMM             0.000       0.000      0.327       0.000       0.000

  Specific indirect 24
    OBGEST
    PRGBP
    MHT
    AFRAMM             0.000       0.000      0.448       0.000       0.000

  Specific indirect 25
    OBGEST
    PRGBP
    BMI
    AFRAMM             0.000       0.000      0.000      -0.001       0.000      *

  Specific indirect 26
    OBGEST
    PRGBP
    SOCADV
    AFRAMM            -0.003       0.000      0.000      -0.004      -0.003      *

  Specific indirect 27
    OBGEST
    PRGDM
    PAYER
    AFRAMM             0.000       0.000      0.146       0.000       0.000

  Specific indirect 28
    OBGEST
    PRGDM
    MEDUC
    AFRAMM             0.000       0.000      0.446       0.000       0.000

  Specific indirect 29
    OBGEST
    PRGDM
    CIG0
    AFRAMM             0.001       0.000      0.000       0.001       0.002      *

  Specific indirect 30
    OBGEST
    PRGDM
    WIC
    AFRAMM             0.000       0.000      0.166       0.000       0.000

  Specific indirect 31
    OBGEST
    PRGDM
    MAGE
    AFRAMM             0.000       0.000      0.327       0.000       0.000

  Specific indirect 32
    OBGEST
    PRGDM
    MHT
    AFRAMM             0.000       0.000      0.448       0.000       0.000

  Specific indirect 33
    OBGEST
    PRGDM
    BMI
    AFRAMM             0.000       0.000      0.000       0.000       0.000      *

  Specific indirect 34
    OBGEST
    PRGDM
    SOCADV
    AFRAMM             0.000       0.000      0.023      -0.001       0.000      *

  Specific indirect 35
    OBGEST
    FAGE
    SOCADV
    AFRAMM             0.000       0.000      0.354       0.000       0.000

  Specific indirect 36
    OBGEST
    MAGE
    CIG0
    AFRAMM             0.000       0.000      0.074       0.000       0.000

  Specific indirect 37
    OBGEST
    MAGE
    SOCADV
    AFRAMM             0.000       0.000      0.074       0.000       0.000

  Specific indirect 38
    OBGEST
    MHT
    SOCADV
    AFRAMM             0.000       0.000      0.000       0.000       0.000      *

  Specific indirect 39
    OBGEST
    BMI
    MEDUC
    AFRAMM             0.000       0.000      0.000       0.000       0.000      *

  Specific indirect 40
    OBGEST
    BMI
    CIG0
    AFRAMM             0.000       0.000      0.000       0.000       0.000      *

  Specific indirect 41
    OBGEST
    BMI
    MAGE
    AFRAMM             0.000       0.000      0.327       0.000       0.000

  Specific indirect 42
    OBGEST
    BMI
    SOCADV
    AFRAMM             0.003       0.000      0.000       0.002       0.003      *

  Specific indirect 43
    OBGEST
    PRECAREM
    PAYER
    AFRAMM             0.000       0.000      0.000       0.000       0.000      *

  Specific indirect 44
    OBGEST
    PRECAREM
    MEDUC
    AFRAMM             0.000       0.000      0.000       0.000       0.000      *

  Specific indirect 45
    OBGEST
    PRECAREM
    CIG0
    AFRAMM             0.000       0.000      0.000       0.000       0.000      *

  Specific indirect 46
    OBGEST
    PRECAREM
    WIC
    AFRAMM             0.000       0.000      0.000       0.000       0.000      *

  Specific indirect 47
    OBGEST
    PRECAREM
    MAGE
    AFRAMM             0.000       0.000      0.327       0.000       0.000

  Specific indirect 48
    OBGEST
    PRECAREM
    BMI
    AFRAMM             0.000       0.000      0.000       0.000       0.000      *

  Specific indirect 49
    OBGEST
    PRECAREM
    SOCADV
    AFRAMM             0.000       0.000      0.020       0.000       0.000      *

  Specific indirect 50
    OBGEST
    PAYER
    FEDUC
    SOCADV
    AFRAMM             0.000       0.000      0.000       0.000       0.000      *

  Specific indirect 51
    OBGEST
    PAYER
    FAGE
    SOCADV
    AFRAMM             0.000       0.000      0.208       0.000       0.000

  Specific indirect 52
    OBGEST
    MEDUC
    CIG0
    SOCADV
    AFRAMM             0.000       0.000      0.000       0.000       0.000      *

  Specific indirect 53
    OBGEST
    WIC
    MEDUC
    CIG0
    AFRAMM             0.000       0.000      0.003       0.000       0.000      *

  Specific indirect 54
    OBGEST
    WIC
    MEDUC
    SOCADV
    AFRAMM             0.000       0.000      0.003       0.000       0.000      *

  Specific indirect 55
    OBGEST
    WIC
    MAGE
    CIG0
    AFRAMM             0.000       0.000      0.003       0.000       0.000      *

  Specific indirect 56
    OBGEST
    WIC
    MAGE
    SOCADV
    AFRAMM             0.000       0.000      0.003       0.000       0.000      *

  Specific indirect 57
    OBGEST
    PRGBP
    PAYER
    SOCADV
    AFRAMM             0.001       0.000      0.000       0.000       0.001      *

  Specific indirect 58
    OBGEST
    PRGBP
    MEDUC
    CIG0
    AFRAMM             0.000       0.000      0.000       0.000       0.000      *

  Specific indirect 59
    OBGEST
    PRGBP
    MEDUC
    SOCADV
    AFRAMM             0.001       0.000      0.000       0.000       0.001      *

  Specific indirect 60
    OBGEST
    PRGBP
    CIG0
    SOCADV
    AFRAMM             0.000       0.000      0.048       0.000       0.000

  Specific indirect 61
    OBGEST
    PRGBP
    WIC
    MEDUC
    AFRAMM             0.000       0.000      0.000       0.000       0.000      *

  Specific indirect 62
    OBGEST
    PRGBP
    WIC
    MAGE
    AFRAMM             0.000       0.000      0.327       0.000       0.000

  Specific indirect 63
    OBGEST
    PRGBP
    WIC
    SOCADV
    AFRAMM             0.001       0.000      0.000       0.000       0.001      *

  Specific indirect 64
    OBGEST
    PRGBP
    FAGE
    SOCADV
    AFRAMM             0.000       0.000      0.000       0.000       0.000      *

  Specific indirect 65
    OBGEST
    PRGBP
    MAGE
    CIG0
    AFRAMM             0.000       0.000      0.000       0.000       0.000      *

  Specific indirect 66
    OBGEST
    PRGBP
    MAGE
    SOCADV
    AFRAMM             0.001       0.000      0.000       0.001       0.001      *

  Specific indirect 67
    OBGEST
    PRGBP
    MHT
    SOCADV
    AFRAMM             0.000       0.000      0.000       0.000       0.000      *

  Specific indirect 68
    OBGEST
    PRGBP
    BMI
    MEDUC
    AFRAMM             0.000       0.000      0.000       0.000       0.000      *

  Specific indirect 69
    OBGEST
    PRGBP
    BMI
    CIG0
    AFRAMM             0.000       0.000      0.000       0.000       0.000      *

  Specific indirect 70
    OBGEST
    PRGBP
    BMI
    MAGE
    AFRAMM             0.000       0.000      0.327       0.000       0.000

  Specific indirect 71
    OBGEST
    PRGBP
    BMI
    SOCADV
    AFRAMM            -0.002       0.000      0.000      -0.002      -0.002      *

  Specific indirect 72
    OBGEST
    PRGDM
    PAYER
    SOCADV
    AFRAMM             0.000       0.000      0.146       0.000       0.000

  Specific indirect 73
    OBGEST
    PRGDM
    MEDUC
    CIG0
    AFRAMM             0.000       0.000      0.446       0.000       0.000

  Specific indirect 74
    OBGEST
    PRGDM
    MEDUC
    SOCADV
    AFRAMM             0.000       0.000      0.446       0.000       0.000

  Specific indirect 75
    OBGEST
    PRGDM
    CIG0
    SOCADV
    AFRAMM             0.000       0.000      0.000       0.000       0.000      *

  Specific indirect 76
    OBGEST
    PRGDM
    WIC
    MEDUC
    AFRAMM             0.000       0.000      0.166       0.000       0.000

  Specific indirect 77
    OBGEST
    PRGDM
    WIC
    MAGE
    AFRAMM             0.000       0.000      0.380       0.000       0.000

  Specific indirect 78
    OBGEST
    PRGDM
    WIC
    SOCADV
    AFRAMM             0.000       0.000      0.166       0.000       0.000

  Specific indirect 79
    OBGEST
    PRGDM
    FAGE
    SOCADV
    AFRAMM             0.000       0.000      0.000       0.000       0.000      *

  Specific indirect 80
    OBGEST
    PRGDM
    MAGE
    CIG0
    AFRAMM             0.000       0.000      0.000       0.000       0.000      *

  Specific indirect 81
    OBGEST
    PRGDM
    MAGE
    SOCADV
    AFRAMM             0.001       0.000      0.000       0.001       0.001      *

  Specific indirect 82
    OBGEST
    PRGDM
    MHT
    SOCADV
    AFRAMM             0.000       0.000      0.000       0.000       0.000      *

  Specific indirect 83
    OBGEST
    PRGDM
    BMI
    MEDUC
    AFRAMM             0.000       0.000      0.000       0.000       0.000      *

  Specific indirect 84
    OBGEST
    PRGDM
    BMI
    CIG0
    AFRAMM             0.000       0.000      0.000       0.000       0.000      *

  Specific indirect 85
    OBGEST
    PRGDM
    BMI
    MAGE
    AFRAMM             0.000       0.000      0.327       0.000       0.000

  Specific indirect 86
    OBGEST
    PRGDM
    BMI
    SOCADV
    AFRAMM            -0.001       0.000      0.000      -0.001      -0.001      *

  Specific indirect 87
    OBGEST
    MAGE
    CIG0
    SOCADV
    AFRAMM             0.000       0.000      0.074       0.000       0.000

  Specific indirect 88
    OBGEST
    BMI
    MEDUC
    CIG0
    AFRAMM             0.000       0.000      0.000       0.000       0.000      *

  Specific indirect 89
    OBGEST
    BMI
    MEDUC
    SOCADV
    AFRAMM            -0.001       0.000      0.000      -0.001      -0.001      *

  Specific indirect 90
    OBGEST
    BMI
    CIG0
    SOCADV
    AFRAMM             0.000       0.000      0.000       0.000       0.000      *

  Specific indirect 91
    OBGEST
    BMI
    MAGE
    CIG0
    AFRAMM             0.000       0.000      0.000       0.000       0.000      *

  Specific indirect 92
    OBGEST
    BMI
    MAGE
    SOCADV
    AFRAMM            -0.001       0.000      0.000      -0.001      -0.001      *

  Specific indirect 93
    OBGEST
    PRECAREM
    PAYER
    SOCADV
    AFRAMM             0.000       0.000      0.000       0.000       0.000      *

  Specific indirect 94
    OBGEST
    PRECAREM
    MEDUC
    CIG0
    AFRAMM             0.000       0.000      0.000       0.000       0.000      *

  Specific indirect 95
    OBGEST
    PRECAREM
    MEDUC
    SOCADV
    AFRAMM             0.000       0.000      0.000       0.000       0.000      *

  Specific indirect 96
    OBGEST
    PRECAREM
    CIG0
    SOCADV
    AFRAMM             0.000       0.000      0.000       0.000       0.000      *

  Specific indirect 97
    OBGEST
    PRECAREM
    WIC
    MEDUC
    AFRAMM             0.000       0.000      0.000       0.000       0.000      *

  Specific indirect 98
    OBGEST
    PRECAREM
    WIC
    MAGE
    AFRAMM             0.000       0.000      0.327       0.000       0.000

  Specific indirect 99
    OBGEST
    PRECAREM
    WIC
    SOCADV
    AFRAMM             0.000       0.000      0.000       0.000       0.000      *

  Specific indirect 100
    OBGEST
    PRECAREM
    MAGE
    CIG0
    AFRAMM             0.000       0.000      0.000       0.000       0.000      *

  Specific indirect 101
    OBGEST
    PRECAREM
    MAGE
    SOCADV
    AFRAMM             0.000       0.000      0.000       0.000       0.000      *

  Specific indirect 102
    OBGEST
    PRECAREM
    BMI
    MEDUC
    AFRAMM             0.000       0.000      0.000       0.000       0.000      *

  Specific indirect 103
    OBGEST
    PRECAREM
    BMI
    CIG0
    AFRAMM             0.000       0.000      0.000       0.000       0.000      *

  Specific indirect 104
    OBGEST
    PRECAREM
    BMI
    MAGE
    AFRAMM             0.000       0.000      0.327       0.000       0.000

  Specific indirect 105
    OBGEST
    PRECAREM
    BMI
    SOCADV
    AFRAMM             0.000       0.000      0.000       0.000       0.000      *

  Specific indirect 106
    OBGEST
    PAYER
    FEDUC
    FAGE
    SOCADV
    AFRAMM             0.000       0.000      0.012       0.000       0.000      *

  Specific indirect 107
    OBGEST
    WIC
    MEDUC
    CIG0
    SOCADV
    AFRAMM             0.000       0.000      0.003       0.000       0.000      *

  Specific indirect 108
    OBGEST
    WIC
    MAGE
    CIG0
    SOCADV
    AFRAMM             0.000       0.000      0.003       0.000       0.000      *

  Specific indirect 109
    OBGEST
    PRGBP
    PAYER
    FEDUC
    SOCADV
    AFRAMM             0.000       0.000      0.000       0.000       0.000      *

  Specific indirect 110
    OBGEST
    PRGBP
    PAYER
    FAGE
    SOCADV
    AFRAMM             0.000       0.000      0.208       0.000       0.000

  Specific indirect 111
    OBGEST
    PRGBP
    MEDUC
    CIG0
    SOCADV
    AFRAMM             0.000       0.000      0.000       0.000       0.000      *

  Specific indirect 112
    OBGEST
    PRGBP
    WIC
    MEDUC
    CIG0
    AFRAMM             0.000       0.000      0.000       0.000       0.000      *

  Specific indirect 113
    OBGEST
    PRGBP
    WIC
    MEDUC
    SOCADV
    AFRAMM             0.000       0.000      0.000       0.000       0.000      *

  Specific indirect 114
    OBGEST
    PRGBP
    WIC
    MAGE
    CIG0
    AFRAMM             0.000       0.000      0.000       0.000       0.000      *

  Specific indirect 115
    OBGEST
    PRGBP
    WIC
    MAGE
    SOCADV
    AFRAMM             0.000       0.000      0.000       0.000       0.000      *

  Specific indirect 116
    OBGEST
    PRGBP
    MAGE
    CIG0
    SOCADV
    AFRAMM             0.000       0.000      0.000       0.000       0.000      *

  Specific indirect 117
    OBGEST
    PRGBP
    BMI
    MEDUC
    CIG0
    AFRAMM             0.000       0.000      0.000       0.000       0.000      *

  Specific indirect 118
    OBGEST
    PRGBP
    BMI
    MEDUC
    SOCADV
    AFRAMM             0.001       0.000      0.000       0.001       0.001      *

  Specific indirect 119
    OBGEST
    PRGBP
    BMI
    CIG0
    SOCADV
    AFRAMM             0.000       0.000      0.000       0.000       0.000      *

  Specific indirect 120
    OBGEST
    PRGBP
    BMI
    MAGE
    CIG0
    AFRAMM             0.000       0.000      0.000       0.000       0.000      *

  Specific indirect 121
    OBGEST
    PRGBP
    BMI
    MAGE
    SOCADV
    AFRAMM             0.001       0.000      0.000       0.001       0.001      *

  Specific indirect 122
    OBGEST
    PRGDM
    PAYER
    FEDUC
    SOCADV
    AFRAMM             0.000       0.000      0.146       0.000       0.000

  Specific indirect 123
    OBGEST
    PRGDM
    PAYER
    FAGE
    SOCADV
    AFRAMM             0.000       0.000      0.302       0.000       0.000

  Specific indirect 124
    OBGEST
    PRGDM
    MEDUC
    CIG0
    SOCADV
    AFRAMM             0.000       0.000      0.446       0.000       0.000

  Specific indirect 125
    OBGEST
    PRGDM
    WIC
    MEDUC
    CIG0
    AFRAMM             0.000       0.000      0.166       0.000       0.000

  Specific indirect 126
    OBGEST
    PRGDM
    WIC
    MEDUC
    SOCADV
    AFRAMM             0.000       0.000      0.166       0.000       0.000

  Specific indirect 127
    OBGEST
    PRGDM
    WIC
    MAGE
    CIG0
    AFRAMM             0.000       0.000      0.166       0.000       0.000

  Specific indirect 128
    OBGEST
    PRGDM
    WIC
    MAGE
    SOCADV
    AFRAMM             0.000       0.000      0.166       0.000       0.000

  Specific indirect 129
    OBGEST
    PRGDM
    MAGE
    CIG0
    SOCADV
    AFRAMM             0.000       0.000      0.000       0.000       0.000      *

  Specific indirect 130
    OBGEST
    PRGDM
    BMI
    MEDUC
    CIG0
    AFRAMM             0.000       0.000      0.000       0.000       0.000      *

  Specific indirect 131
    OBGEST
    PRGDM
    BMI
    MEDUC
    SOCADV
    AFRAMM             0.000       0.000      0.000       0.000       0.000      *

  Specific indirect 132
    OBGEST
    PRGDM
    BMI
    CIG0
    SOCADV
    AFRAMM             0.000       0.000      0.000       0.000       0.000      *

  Specific indirect 133
    OBGEST
    PRGDM
    BMI
    MAGE
    CIG0
    AFRAMM             0.000       0.000      0.000       0.000       0.000      *

  Specific indirect 134
    OBGEST
    PRGDM
    BMI
    MAGE
    SOCADV
    AFRAMM             0.000       0.000      0.000       0.000       0.000      *

  Specific indirect 135
    OBGEST
    BMI
    MEDUC
    CIG0
    SOCADV
    AFRAMM             0.000       0.000      0.000       0.000       0.000      *

  Specific indirect 136
    OBGEST
    BMI
    MAGE
    CIG0
    SOCADV
    AFRAMM             0.000       0.000      0.000       0.000       0.000      *

  Specific indirect 137
    OBGEST
    PRECAREM
    PAYER
    FEDUC
    SOCADV
    AFRAMM             0.000       0.000      0.000       0.000       0.000      *

  Specific indirect 138
    OBGEST
    PRECAREM
    PAYER
    FAGE
    SOCADV
    AFRAMM             0.000       0.000      0.208       0.000       0.000

  Specific indirect 139
    OBGEST
    PRECAREM
    MEDUC
    CIG0
    SOCADV
    AFRAMM             0.000       0.000      0.000       0.000       0.000      *

  Specific indirect 140
    OBGEST
    PRECAREM
    WIC
    MEDUC
    CIG0
    AFRAMM             0.000       0.000      0.000       0.000       0.000      *

  Specific indirect 141
    OBGEST
    PRECAREM
    WIC
    MEDUC
    SOCADV
    AFRAMM             0.000       0.000      0.000       0.000       0.000      *

  Specific indirect 142
    OBGEST
    PRECAREM
    WIC
    MAGE
    CIG0
    AFRAMM             0.000       0.000      0.000       0.000       0.000      *

  Specific indirect 143
    OBGEST
    PRECAREM
    WIC
    MAGE
    SOCADV
    AFRAMM             0.000       0.000      0.000       0.000       0.000      *

  Specific indirect 144
    OBGEST
    PRECAREM
    MAGE
    CIG0
    SOCADV
    AFRAMM             0.000       0.000      0.000       0.000       0.000      *

  Specific indirect 145
    OBGEST
    PRECAREM
    BMI
    MEDUC
    CIG0
    AFRAMM             0.000       0.000      0.000       0.000       0.000      *

  Specific indirect 146
    OBGEST
    PRECAREM
    BMI
    MEDUC
    SOCADV
    AFRAMM             0.000       0.000      0.000       0.000       0.000      *

  Specific indirect 147
    OBGEST
    PRECAREM
    BMI
    CIG0
    SOCADV
    AFRAMM             0.000       0.000      0.000       0.000       0.000      *

  Specific indirect 148
    OBGEST
    PRECAREM
    BMI
    MAGE
    CIG0
    AFRAMM             0.000       0.000      0.000       0.000       0.000      *

  Specific indirect 149
    OBGEST
    PRECAREM
    BMI
    MAGE
    SOCADV
    AFRAMM             0.000       0.000      0.000       0.000       0.000      *

  Specific indirect 150
    OBGEST
    PRGBP
    PAYER
    FEDUC
    FAGE
    SOCADV
    AFRAMM             0.000       0.000      0.012       0.000       0.000      *

  Specific indirect 151
    OBGEST
    PRGBP
    WIC
    MEDUC
    CIG0
    SOCADV
    AFRAMM             0.000       0.000      0.000       0.000       0.000      *

  Specific indirect 152
    OBGEST
    PRGBP
    WIC
    MAGE
    CIG0
    SOCADV
    AFRAMM             0.000       0.000      0.000       0.000       0.000      *

  Specific indirect 153
    OBGEST
    PRGBP
    BMI
    MEDUC
    CIG0
    SOCADV
    AFRAMM             0.000       0.000      0.000       0.000       0.000      *

  Specific indirect 154
    OBGEST
    PRGBP
    BMI
    MAGE
    CIG0
    SOCADV
    AFRAMM             0.000       0.000      0.000       0.000       0.000      *

  Specific indirect 155
    OBGEST
    PRGDM
    PAYER
    FEDUC
    FAGE
    SOCADV
    AFRAMM             0.000       0.000      0.155       0.000       0.000

  Specific indirect 156
    OBGEST
    PRGDM
    WIC
    MEDUC
    CIG0
    SOCADV
    AFRAMM             0.000       0.000      0.166       0.000       0.000

  Specific indirect 157
    OBGEST
    PRGDM
    WIC
    MAGE
    CIG0
    SOCADV
    AFRAMM             0.000       0.000      0.166       0.000       0.000

  Specific indirect 158
    OBGEST
    PRGDM
    BMI
    MEDUC
    CIG0
    SOCADV
    AFRAMM             0.000       0.000      0.000       0.000       0.000      *

  Specific indirect 159
    OBGEST
    PRGDM
    BMI
    MAGE
    CIG0
    SOCADV
    AFRAMM             0.000       0.000      0.000       0.000       0.000      *

  Specific indirect 160
    OBGEST
    PRECAREM
    PAYER
    FEDUC
    FAGE
    SOCADV
    AFRAMM             0.000       0.000      0.012       0.000       0.000      *

  Specific indirect 161
    OBGEST
    PRECAREM
    WIC
    MEDUC
    CIG0
    SOCADV
    AFRAMM             0.000       0.000      0.000       0.000       0.000      *

  Specific indirect 162
    OBGEST
    PRECAREM
    WIC
    MAGE
    CIG0
    SOCADV
    AFRAMM             0.000       0.000      0.000       0.000       0.000      *

  Specific indirect 163
    OBGEST
    PRECAREM
    BMI
    MEDUC
    CIG0
    SOCADV
    AFRAMM             0.000       0.000      0.000       0.000       0.000      *

  Specific indirect 164
    OBGEST
    PRECAREM
    BMI
    MAGE
    CIG0
    SOCADV
    AFRAMM             0.000       0.000      0.000       0.000       0.000      *

  Direct
    OBGEST
    AFRAMM            -0.021       0.002      0.000      -0.025      -0.016      *


Effects from MHISP to OBGEST

    Total             -0.009       0.002      0.000      -0.012      -0.006      *
    Total indirect     0.005       0.001      0.000       0.002       0.008      *

  Specific indirect 1
    OBGEST
    PAYER
    MHISP              0.001       0.000      0.000       0.000       0.001      *

  Specific indirect 2
    OBGEST
    MEDUC
    MHISP              0.001       0.000      0.000       0.000       0.001      *

  Specific indirect 3
    OBGEST
    CIG0
    MHISP              0.000       0.001      0.315      -0.001       0.002

  Specific indirect 4
    OBGEST
    WIC
    MHISP              0.001       0.000      0.003       0.000       0.001      *

  Specific indirect 5
    OBGEST
    PRGBP
    MHISP              0.015       0.001      0.000       0.013       0.017      *

  Specific indirect 6
    OBGEST
    PRGDM
    MHISP             -0.001       0.001      0.007      -0.002       0.000      *

  Specific indirect 7
    OBGEST
    MAGE
    MHISP              0.000       0.000      0.074       0.000       0.000

  Specific indirect 8
    OBGEST
    MHT
    MHISP             -0.006       0.000      0.000      -0.007      -0.006      *

  Specific indirect 9
    OBGEST
    BMI
    MHISP              0.000       0.000      0.001      -0.001       0.000      *

  Specific indirect 10
    OBGEST
    PRECAREM
    MHISP              0.001       0.000      0.000       0.001       0.001      *

  Specific indirect 11
    OBGEST
    SOCADV
    MHISP             -0.012       0.002      0.000      -0.015      -0.009      *

  Specific indirect 12
    OBGEST
    PAYER
    SOCADV
    MHISP              0.002       0.000      0.000       0.001       0.003      *

  Specific indirect 13
    OBGEST
    MEDUC
    CIG0
    MHISP              0.000       0.000      0.000       0.000       0.000      *

  Specific indirect 14
    OBGEST
    MEDUC
    SOCADV
    MHISP              0.002       0.001      0.000       0.001       0.003      *

  Specific indirect 15
    OBGEST
    CIG0
    SOCADV
    MHISP              0.000       0.000      0.315      -0.001       0.000

  Specific indirect 16
    OBGEST
    WIC
    MEDUC
    MHISP              0.000       0.000      0.003       0.000       0.000      *

  Specific indirect 17
    OBGEST
    WIC
    MAGE
    MHISP              0.000       0.000      0.003       0.000       0.000      *

  Specific indirect 18
    OBGEST
    WIC
    SOCADV
    MHISP              0.001       0.000      0.003       0.000       0.002      *

  Specific indirect 19
    OBGEST
    PRGBP
    PAYER
    MHISP              0.001       0.000      0.000       0.000       0.001      *

  Specific indirect 20
    OBGEST
    PRGBP
    MEDUC
    MHISP              0.001       0.000      0.000       0.000       0.001      *

  Specific indirect 21
    OBGEST
    PRGBP
    CIG0
    MHISP              0.001       0.000      0.048       0.000       0.001

  Specific indirect 22
    OBGEST
    PRGBP
    WIC
    MHISP              0.001       0.000      0.000       0.000       0.001      *

  Specific indirect 23
    OBGEST
    PRGBP
    MAGE
    MHISP              0.000       0.000      0.000       0.000       0.000      *

  Specific indirect 24
    OBGEST
    PRGBP
    MHT
    MHISP              0.001       0.000      0.000       0.001       0.001      *

  Specific indirect 25
    OBGEST
    PRGBP
    BMI
    MHISP              0.000       0.000      0.001       0.000       0.001      *

  Specific indirect 26
    OBGEST
    PRGBP
    SOCADV
    MHISP             -0.007       0.001      0.000      -0.009      -0.006      *

  Specific indirect 27
    OBGEST
    PRGDM
    PAYER
    MHISP              0.000       0.000      0.146       0.000       0.000

  Specific indirect 28
    OBGEST
    PRGDM
    MEDUC
    MHISP              0.000       0.000      0.446       0.000       0.000

  Specific indirect 29
    OBGEST
    PRGDM
    CIG0
    MHISP              0.002       0.000      0.000       0.001       0.002      *

  Specific indirect 30
    OBGEST
    PRGDM
    WIC
    MHISP              0.000       0.000      0.166       0.000       0.000

  Specific indirect 31
    OBGEST
    PRGDM
    MAGE
    MHISP              0.000       0.000      0.000       0.000       0.000      *

  Specific indirect 32
    OBGEST
    PRGDM
    MHT
    MHISP             -0.002       0.000      0.000      -0.002      -0.002      *

  Specific indirect 33
    OBGEST
    PRGDM
    BMI
    MHISP              0.000       0.000      0.001       0.000       0.000      *

  Specific indirect 34
    OBGEST
    PRGDM
    SOCADV
    MHISP             -0.001       0.000      0.023      -0.002       0.000      *

  Specific indirect 35
    OBGEST
    FAGE
    SOCADV
    MHISP              0.000       0.000      0.354       0.000       0.000

  Specific indirect 36
    OBGEST
    MAGE
    CIG0
    MHISP              0.000       0.000      0.074       0.000       0.000

  Specific indirect 37
    OBGEST
    MAGE
    SOCADV
    MHISP              0.000       0.000      0.074      -0.001       0.000

  Specific indirect 38
    OBGEST
    MHT
    SOCADV
    MHISP             -0.001       0.000      0.000      -0.001      -0.001      *

  Specific indirect 39
    OBGEST
    BMI
    MEDUC
    MHISP             -0.001       0.000      0.000      -0.001      -0.001      *

  Specific indirect 40
    OBGEST
    BMI
    CIG0
    MHISP              0.000       0.000      0.000       0.000       0.000      *

  Specific indirect 41
    OBGEST
    BMI
    MAGE
    MHISP              0.000       0.000      0.000       0.000       0.000      *

  Specific indirect 42
    OBGEST
    BMI
    SOCADV
    MHISP              0.006       0.000      0.000       0.005       0.006      *

  Specific indirect 43
    OBGEST
    PRECAREM
    PAYER
    MHISP              0.000       0.000      0.000       0.000       0.000      *

  Specific indirect 44
    OBGEST
    PRECAREM
    MEDUC
    MHISP              0.000       0.000      0.000       0.000       0.000      *

  Specific indirect 45
    OBGEST
    PRECAREM
    CIG0
    MHISP              0.000       0.000      0.000       0.000       0.000      *

  Specific indirect 46
    OBGEST
    PRECAREM
    WIC
    MHISP              0.000       0.000      0.000       0.000       0.000      *

  Specific indirect 47
    OBGEST
    PRECAREM
    MAGE
    MHISP              0.000       0.000      0.000       0.000       0.000      *

  Specific indirect 48
    OBGEST
    PRECAREM
    BMI
    MHISP              0.000       0.000      0.001       0.000       0.000      *

  Specific indirect 49
    OBGEST
    PRECAREM
    SOCADV
    MHISP              0.000       0.000      0.020       0.000       0.000      *

  Specific indirect 50
    OBGEST
    PAYER
    FEDUC
    SOCADV
    MHISP              0.000       0.000      0.000       0.000       0.000      *

  Specific indirect 51
    OBGEST
    PAYER
    FAGE
    SOCADV
    MHISP              0.000       0.000      0.208       0.000       0.000

  Specific indirect 52
    OBGEST
    MEDUC
    CIG0
    SOCADV
    MHISP              0.000       0.000      0.000       0.000       0.000      *

  Specific indirect 53
    OBGEST
    WIC
    MEDUC
    CIG0
    MHISP              0.000       0.000      0.003       0.000       0.000      *

  Specific indirect 54
    OBGEST
    WIC
    MEDUC
    SOCADV
    MHISP              0.000       0.000      0.003       0.000       0.000      *

  Specific indirect 55
    OBGEST
    WIC
    MAGE
    CIG0
    MHISP              0.000       0.000      0.003       0.000       0.000      *

  Specific indirect 56
    OBGEST
    WIC
    MAGE
    SOCADV
    MHISP              0.000       0.000      0.003       0.000       0.000      *

  Specific indirect 57
    OBGEST
    PRGBP
    PAYER
    SOCADV
    MHISP              0.002       0.000      0.000       0.001       0.002      *

  Specific indirect 58
    OBGEST
    PRGBP
    MEDUC
    CIG0
    MHISP              0.000       0.000      0.000       0.000       0.000      *

  Specific indirect 59
    OBGEST
    PRGBP
    MEDUC
    SOCADV
    MHISP              0.002       0.000      0.000       0.001       0.002      *

  Specific indirect 60
    OBGEST
    PRGBP
    CIG0
    SOCADV
    MHISP              0.000       0.000      0.048       0.000       0.000

  Specific indirect 61
    OBGEST
    PRGBP
    WIC
    MEDUC
    MHISP              0.000       0.000      0.000       0.000       0.000      *

  Specific indirect 62
    OBGEST
    PRGBP
    WIC
    MAGE
    MHISP              0.000       0.000      0.000       0.000       0.000      *

  Specific indirect 63
    OBGEST
    PRGBP
    WIC
    SOCADV
    MHISP              0.001       0.000      0.000       0.001       0.002      *

  Specific indirect 64
    OBGEST
    PRGBP
    FAGE
    SOCADV
    MHISP             -0.001       0.000      0.000      -0.001       0.000      *

  Specific indirect 65
    OBGEST
    PRGBP
    MAGE
    CIG0
    MHISP              0.000       0.000      0.000       0.000       0.000      *

  Specific indirect 66
    OBGEST
    PRGBP
    MAGE
    SOCADV
    MHISP              0.001       0.000      0.000       0.001       0.002      *

  Specific indirect 67
    OBGEST
    PRGBP
    MHT
    SOCADV
    MHISP              0.000       0.000      0.000       0.000       0.000      *

  Specific indirect 68
    OBGEST
    PRGBP
    BMI
    MEDUC
    MHISP              0.001       0.000      0.000       0.000       0.001      *

  Specific indirect 69
    OBGEST
    PRGBP
    BMI
    CIG0
    MHISP              0.000       0.000      0.000       0.000       0.000      *

  Specific indirect 70
    OBGEST
    PRGBP
    BMI
    MAGE
    MHISP              0.000       0.000      0.000       0.000       0.000      *

  Specific indirect 71
    OBGEST
    PRGBP
    BMI
    SOCADV
    MHISP             -0.004       0.000      0.000      -0.005      -0.004      *

  Specific indirect 72
    OBGEST
    PRGDM
    PAYER
    SOCADV
    MHISP              0.000       0.000      0.146       0.000       0.000

  Specific indirect 73
    OBGEST
    PRGDM
    MEDUC
    CIG0
    MHISP              0.000       0.000      0.446       0.000       0.000

  Specific indirect 74
    OBGEST
    PRGDM
    MEDUC
    SOCADV
    MHISP              0.000       0.000      0.446       0.000       0.000

  Specific indirect 75
    OBGEST
    PRGDM
    CIG0
    SOCADV
    MHISP             -0.001       0.000      0.000      -0.001       0.000      *

  Specific indirect 76
    OBGEST
    PRGDM
    WIC
    MEDUC
    MHISP              0.000       0.000      0.166       0.000       0.000

  Specific indirect 77
    OBGEST
    PRGDM
    WIC
    MAGE
    MHISP              0.000       0.000      0.166       0.000       0.000

  Specific indirect 78
    OBGEST
    PRGDM
    WIC
    SOCADV
    MHISP              0.000       0.000      0.166       0.000       0.000

  Specific indirect 79
    OBGEST
    PRGDM
    FAGE
    SOCADV
    MHISP              0.000       0.000      0.000       0.000       0.000      *

  Specific indirect 80
    OBGEST
    PRGDM
    MAGE
    CIG0
    MHISP              0.000       0.000      0.000       0.000       0.000      *

  Specific indirect 81
    OBGEST
    PRGDM
    MAGE
    SOCADV
    MHISP              0.002       0.000      0.000       0.002       0.003      *

  Specific indirect 82
    OBGEST
    PRGDM
    MHT
    SOCADV
    MHISP              0.000       0.000      0.000       0.000       0.000      *

  Specific indirect 83
    OBGEST
    PRGDM
    BMI
    MEDUC
    MHISP              0.000       0.000      0.000       0.000       0.000      *

  Specific indirect 84
    OBGEST
    PRGDM
    BMI
    CIG0
    MHISP              0.000       0.000      0.000       0.000       0.000      *

  Specific indirect 85
    OBGEST
    PRGDM
    BMI
    MAGE
    MHISP              0.000       0.000      0.000       0.000       0.000      *

  Specific indirect 86
    OBGEST
    PRGDM
    BMI
    SOCADV
    MHISP             -0.002       0.000      0.000      -0.002      -0.002      *

  Specific indirect 87
    OBGEST
    MAGE
    CIG0
    SOCADV
    MHISP              0.000       0.000      0.074       0.000       0.000

  Specific indirect 88
    OBGEST
    BMI
    MEDUC
    CIG0
    MHISP              0.000       0.000      0.000       0.000       0.000      *

  Specific indirect 89
    OBGEST
    BMI
    MEDUC
    SOCADV
    MHISP             -0.002       0.000      0.000      -0.002      -0.002      *

  Specific indirect 90
    OBGEST
    BMI
    CIG0
    SOCADV
    MHISP              0.000       0.000      0.000       0.000       0.000      *

  Specific indirect 91
    OBGEST
    BMI
    MAGE
    CIG0
    MHISP              0.000       0.000      0.000       0.000       0.000      *

  Specific indirect 92
    OBGEST
    BMI
    MAGE
    SOCADV
    MHISP             -0.002       0.000      0.000      -0.002      -0.002      *

  Specific indirect 93
    OBGEST
    PRECAREM
    PAYER
    SOCADV
    MHISP              0.001       0.000      0.000       0.001       0.001      *

  Specific indirect 94
    OBGEST
    PRECAREM
    MEDUC
    CIG0
    MHISP              0.000       0.000      0.000       0.000       0.000      *

  Specific indirect 95
    OBGEST
    PRECAREM
    MEDUC
    SOCADV
    MHISP              0.000       0.000      0.000       0.000       0.000      *

  Specific indirect 96
    OBGEST
    PRECAREM
    CIG0
    SOCADV
    MHISP              0.000       0.000      0.000       0.000       0.000      *

  Specific indirect 97
    OBGEST
    PRECAREM
    WIC
    MEDUC
    MHISP              0.000       0.000      0.000       0.000       0.000      *

  Specific indirect 98
    OBGEST
    PRECAREM
    WIC
    MAGE
    MHISP              0.000       0.000      0.000       0.000       0.000      *

  Specific indirect 99
    OBGEST
    PRECAREM
    WIC
    SOCADV
    MHISP              0.000       0.000      0.000       0.000       0.000      *

  Specific indirect 100
    OBGEST
    PRECAREM
    MAGE
    CIG0
    MHISP              0.000       0.000      0.000       0.000       0.000      *

  Specific indirect 101
    OBGEST
    PRECAREM
    MAGE
    SOCADV
    MHISP              0.000       0.000      0.000       0.000       0.000      *

  Specific indirect 102
    OBGEST
    PRECAREM
    BMI
    MEDUC
    MHISP              0.000       0.000      0.000       0.000       0.000      *

  Specific indirect 103
    OBGEST
    PRECAREM
    BMI
    CIG0
    MHISP              0.000       0.000      0.000       0.000       0.000      *

  Specific indirect 104
    OBGEST
    PRECAREM
    BMI
    MAGE
    MHISP              0.000       0.000      0.000       0.000       0.000      *

  Specific indirect 105
    OBGEST
    PRECAREM
    BMI
    SOCADV
    MHISP              0.000       0.000      0.000       0.000       0.000      *

  Specific indirect 106
    OBGEST
    PAYER
    FEDUC
    FAGE
    SOCADV
    MHISP              0.000       0.000      0.012       0.000       0.000      *

  Specific indirect 107
    OBGEST
    WIC
    MEDUC
    CIG0
    SOCADV
    MHISP              0.000       0.000      0.003       0.000       0.000      *

  Specific indirect 108
    OBGEST
    WIC
    MAGE
    CIG0
    SOCADV
    MHISP              0.000       0.000      0.003       0.000       0.000      *

  Specific indirect 109
    OBGEST
    PRGBP
    PAYER
    FEDUC
    SOCADV
    MHISP              0.000       0.000      0.000       0.000       0.000      *

  Specific indirect 110
    OBGEST
    PRGBP
    PAYER
    FAGE
    SOCADV
    MHISP              0.000       0.000      0.208       0.000       0.000

  Specific indirect 111
    OBGEST
    PRGBP
    MEDUC
    CIG0
    SOCADV
    MHISP              0.000       0.000      0.000       0.000       0.000      *

  Specific indirect 112
    OBGEST
    PRGBP
    WIC
    MEDUC
    CIG0
    MHISP              0.000       0.000      0.000       0.000       0.000      *

  Specific indirect 113
    OBGEST
    PRGBP
    WIC
    MEDUC
    SOCADV
    MHISP              0.000       0.000      0.000       0.000       0.000      *

  Specific indirect 114
    OBGEST
    PRGBP
    WIC
    MAGE
    CIG0
    MHISP              0.000       0.000      0.000       0.000       0.000      *

  Specific indirect 115
    OBGEST
    PRGBP
    WIC
    MAGE
    SOCADV
    MHISP              0.000       0.000      0.000       0.000       0.000      *

  Specific indirect 116
    OBGEST
    PRGBP
    MAGE
    CIG0
    SOCADV
    MHISP              0.000       0.000      0.000       0.000       0.000      *

  Specific indirect 117
    OBGEST
    PRGBP
    BMI
    MEDUC
    CIG0
    MHISP              0.000       0.000      0.000       0.000       0.000      *

  Specific indirect 118
    OBGEST
    PRGBP
    BMI
    MEDUC
    SOCADV
    MHISP              0.001       0.000      0.000       0.001       0.002      *

  Specific indirect 119
    OBGEST
    PRGBP
    BMI
    CIG0
    SOCADV
    MHISP              0.000       0.000      0.000       0.000       0.000      *

  Specific indirect 120
    OBGEST
    PRGBP
    BMI
    MAGE
    CIG0
    MHISP              0.000       0.000      0.000       0.000       0.000      *

  Specific indirect 121
    OBGEST
    PRGBP
    BMI
    MAGE
    SOCADV
    MHISP              0.001       0.000      0.000       0.001       0.001      *

  Specific indirect 122
    OBGEST
    PRGDM
    PAYER
    FEDUC
    SOCADV
    MHISP              0.000       0.000      0.146       0.000       0.000

  Specific indirect 123
    OBGEST
    PRGDM
    PAYER
    FAGE
    SOCADV
    MHISP              0.000       0.000      0.302       0.000       0.000

  Specific indirect 124
    OBGEST
    PRGDM
    MEDUC
    CIG0
    SOCADV
    MHISP              0.000       0.000      0.446       0.000       0.000

  Specific indirect 125
    OBGEST
    PRGDM
    WIC
    MEDUC
    CIG0
    MHISP              0.000       0.000      0.166       0.000       0.000

  Specific indirect 126
    OBGEST
    PRGDM
    WIC
    MEDUC
    SOCADV
    MHISP              0.000       0.000      0.166       0.000       0.000

  Specific indirect 127
    OBGEST
    PRGDM
    WIC
    MAGE
    CIG0
    MHISP              0.000       0.000      0.166       0.000       0.000

  Specific indirect 128
    OBGEST
    PRGDM
    WIC
    MAGE
    SOCADV
    MHISP              0.000       0.000      0.166       0.000       0.000

  Specific indirect 129
    OBGEST
    PRGDM
    MAGE
    CIG0
    SOCADV
    MHISP              0.000       0.000      0.000       0.000       0.000      *

  Specific indirect 130
    OBGEST
    PRGDM
    BMI
    MEDUC
    CIG0
    MHISP              0.000       0.000      0.000       0.000       0.000      *

  Specific indirect 131
    OBGEST
    PRGDM
    BMI
    MEDUC
    SOCADV
    MHISP              0.001       0.000      0.000       0.001       0.001      *

  Specific indirect 132
    OBGEST
    PRGDM
    BMI
    CIG0
    SOCADV
    MHISP              0.000       0.000      0.000       0.000       0.000      *

  Specific indirect 133
    OBGEST
    PRGDM
    BMI
    MAGE
    CIG0
    MHISP              0.000       0.000      0.000       0.000       0.000      *

  Specific indirect 134
    OBGEST
    PRGDM
    BMI
    MAGE
    SOCADV
    MHISP              0.001       0.000      0.000       0.001       0.001      *

  Specific indirect 135
    OBGEST
    BMI
    MEDUC
    CIG0
    SOCADV
    MHISP              0.000       0.000      0.000       0.000       0.000      *

  Specific indirect 136
    OBGEST
    BMI
    MAGE
    CIG0
    SOCADV
    MHISP              0.000       0.000      0.000       0.000       0.000      *

  Specific indirect 137
    OBGEST
    PRECAREM
    PAYER
    FEDUC
    SOCADV
    MHISP              0.000       0.000      0.000       0.000       0.000      *

  Specific indirect 138
    OBGEST
    PRECAREM
    PAYER
    FAGE
    SOCADV
    MHISP              0.000       0.000      0.208       0.000       0.000

  Specific indirect 139
    OBGEST
    PRECAREM
    MEDUC
    CIG0
    SOCADV
    MHISP              0.000       0.000      0.000       0.000       0.000      *

  Specific indirect 140
    OBGEST
    PRECAREM
    WIC
    MEDUC
    CIG0
    MHISP              0.000       0.000      0.000       0.000       0.000      *

  Specific indirect 141
    OBGEST
    PRECAREM
    WIC
    MEDUC
    SOCADV
    MHISP              0.000       0.000      0.000       0.000       0.000      *

  Specific indirect 142
    OBGEST
    PRECAREM
    WIC
    MAGE
    CIG0
    MHISP              0.000       0.000      0.000       0.000       0.000      *

  Specific indirect 143
    OBGEST
    PRECAREM
    WIC
    MAGE
    SOCADV
    MHISP              0.000       0.000      0.000       0.000       0.000      *

  Specific indirect 144
    OBGEST
    PRECAREM
    MAGE
    CIG0
    SOCADV
    MHISP              0.000       0.000      0.000       0.000       0.000      *

  Specific indirect 145
    OBGEST
    PRECAREM
    BMI
    MEDUC
    CIG0
    MHISP              0.000       0.000      0.000       0.000       0.000      *

  Specific indirect 146
    OBGEST
    PRECAREM
    BMI
    MEDUC
    SOCADV
    MHISP              0.000       0.000      0.000       0.000       0.000      *

  Specific indirect 147
    OBGEST
    PRECAREM
    BMI
    CIG0
    SOCADV
    MHISP              0.000       0.000      0.000       0.000       0.000      *

  Specific indirect 148
    OBGEST
    PRECAREM
    BMI
    MAGE
    CIG0
    MHISP              0.000       0.000      0.000       0.000       0.000      *

  Specific indirect 149
    OBGEST
    PRECAREM
    BMI
    MAGE
    SOCADV
    MHISP              0.000       0.000      0.000       0.000       0.000      *

  Specific indirect 150
    OBGEST
    PRGBP
    PAYER
    FEDUC
    FAGE
    SOCADV
    MHISP              0.000       0.000      0.012       0.000       0.000      *

  Specific indirect 151
    OBGEST
    PRGBP
    WIC
    MEDUC
    CIG0
    SOCADV
    MHISP              0.000       0.000      0.000       0.000       0.000      *

  Specific indirect 152
    OBGEST
    PRGBP
    WIC
    MAGE
    CIG0
    SOCADV
    MHISP              0.000       0.000      0.000       0.000       0.000      *

  Specific indirect 153
    OBGEST
    PRGBP
    BMI
    MEDUC
    CIG0
    SOCADV
    MHISP              0.000       0.000      0.000       0.000       0.000      *

  Specific indirect 154
    OBGEST
    PRGBP
    BMI
    MAGE
    CIG0
    SOCADV
    MHISP              0.000       0.000      0.000       0.000       0.000      *

  Specific indirect 155
    OBGEST
    PRGDM
    PAYER
    FEDUC
    FAGE
    SOCADV
    MHISP              0.000       0.000      0.155       0.000       0.000

  Specific indirect 156
    OBGEST
    PRGDM
    WIC
    MEDUC
    CIG0
    SOCADV
    MHISP              0.000       0.000      0.166       0.000       0.000

  Specific indirect 157
    OBGEST
    PRGDM
    WIC
    MAGE
    CIG0
    SOCADV
    MHISP              0.000       0.000      0.166       0.000       0.000

  Specific indirect 158
    OBGEST
    PRGDM
    BMI
    MEDUC
    CIG0
    SOCADV
    MHISP              0.000       0.000      0.000       0.000       0.000      *

  Specific indirect 159
    OBGEST
    PRGDM
    BMI
    MAGE
    CIG0
    SOCADV
    MHISP              0.000       0.000      0.000       0.000       0.000      *

  Specific indirect 160
    OBGEST
    PRECAREM
    PAYER
    FEDUC
    FAGE
    SOCADV
    MHISP              0.000       0.000      0.012       0.000       0.000      *

  Specific indirect 161
    OBGEST
    PRECAREM
    WIC
    MEDUC
    CIG0
    SOCADV
    MHISP              0.000       0.000      0.000       0.000       0.000      *

  Specific indirect 162
    OBGEST
    PRECAREM
    WIC
    MAGE
    CIG0
    SOCADV
    MHISP              0.000       0.000      0.000       0.000       0.000      *

  Specific indirect 163
    OBGEST
    PRECAREM
    BMI
    MEDUC
    CIG0
    SOCADV
    MHISP              0.000       0.000      0.000       0.000       0.000      *

  Specific indirect 164
    OBGEST
    PRECAREM
    BMI
    MAGE
    CIG0
    SOCADV
    MHISP              0.000       0.000      0.000       0.000       0.000      *

  Direct
    OBGEST
    MHISP             -0.014       0.002      0.000      -0.018      -0.010      *


Effects from OTHM to OBGEST

    Total             -0.033       0.002      0.000      -0.037      -0.030      *
    Total indirect    -0.001       0.001      0.205      -0.004       0.002

  Specific indirect 1
    OBGEST
    PAYER
    OTHM               0.002       0.000      0.000       0.001       0.003      *

  Specific indirect 2
    OBGEST
    MEDUC
    OTHM               0.001       0.000      0.000       0.000       0.001      *

  Specific indirect 3
    OBGEST
    CIG0
    OTHM               0.000       0.000      0.315       0.000       0.001

  Specific indirect 4
    OBGEST
    WIC
    OTHM               0.001       0.000      0.003       0.000       0.001      *

  Specific indirect 5
    OBGEST
    PRGBP
    OTHM               0.005       0.001      0.000       0.003       0.007      *

  Specific indirect 6
    OBGEST
    PRGDM
    OTHM              -0.017       0.001      0.000      -0.018      -0.015      *

  Specific indirect 7
    OBGEST
    MAGE
    OTHM               0.000       0.000      0.090       0.000       0.000

  Specific indirect 8
    OBGEST
    MHT
    OTHM              -0.007       0.000      0.000      -0.008      -0.007      *

  Specific indirect 9
    OBGEST
    BMI
    OTHM              -0.007       0.000      0.000      -0.007      -0.006      *

  Specific indirect 10
    OBGEST
    PRECAREM
    OTHM               0.001       0.000      0.000       0.001       0.001      *

  Specific indirect 11
    OBGEST
    SOCADV
    OTHM               0.013       0.002      0.000       0.010       0.016      *

  Specific indirect 12
    OBGEST
    PAYER
    SOCADV
    OTHM              -0.002       0.001      0.000      -0.003      -0.001      *

  Specific indirect 13
    OBGEST
    MEDUC
    CIG0
    OTHM               0.000       0.000      0.000       0.000       0.000      *

  Specific indirect 14
    OBGEST
    MEDUC
    SOCADV
    OTHM              -0.002       0.001      0.000      -0.004      -0.001      *

  Specific indirect 15
    OBGEST
    CIG0
    SOCADV
    OTHM               0.000       0.000      0.315       0.000       0.001

  Specific indirect 16
    OBGEST
    WIC
    MEDUC
    OTHM               0.000       0.000      0.003       0.000       0.000      *

  Specific indirect 17
    OBGEST
    WIC
    MAGE
    OTHM               0.000       0.000      0.021       0.000       0.000

  Specific indirect 18
    OBGEST
    WIC
    SOCADV
    OTHM              -0.001       0.000      0.003      -0.002       0.000      *

  Specific indirect 19
    OBGEST
    PRGBP
    PAYER
    OTHM               0.001       0.000      0.000       0.001       0.002      *

  Specific indirect 20
    OBGEST
    PRGBP
    MEDUC
    OTHM               0.001       0.000      0.000       0.000       0.001      *

  Specific indirect 21
    OBGEST
    PRGBP
    CIG0
    OTHM               0.000       0.000      0.048       0.000       0.001

  Specific indirect 22
    OBGEST
    PRGBP
    WIC
    OTHM               0.001       0.000      0.000       0.001       0.001      *

  Specific indirect 23
    OBGEST
    PRGBP
    MAGE
    OTHM               0.000       0.000      0.019       0.000       0.000      *

  Specific indirect 24
    OBGEST
    PRGBP
    MHT
    OTHM               0.001       0.000      0.000       0.001       0.002      *

  Specific indirect 25
    OBGEST
    PRGBP
    BMI
    OTHM               0.005       0.000      0.000       0.005       0.005      *

  Specific indirect 26
    OBGEST
    PRGBP
    SOCADV
    OTHM               0.008       0.001      0.000       0.006       0.010      *

  Specific indirect 27
    OBGEST
    PRGDM
    PAYER
    OTHM               0.000       0.000      0.146       0.000       0.000

  Specific indirect 28
    OBGEST
    PRGDM
    MEDUC
    OTHM               0.000       0.000      0.446       0.000       0.000

  Specific indirect 29
    OBGEST
    PRGDM
    CIG0
    OTHM               0.001       0.000      0.000       0.001       0.001      *

  Specific indirect 30
    OBGEST
    PRGDM
    WIC
    OTHM               0.000       0.000      0.166       0.000       0.000

  Specific indirect 31
    OBGEST
    PRGDM
    MAGE
    OTHM               0.000       0.000      0.019       0.000       0.000      *

  Specific indirect 32
    OBGEST
    PRGDM
    MHT
    OTHM              -0.002       0.000      0.000      -0.002      -0.002      *

  Specific indirect 33
    OBGEST
    PRGDM
    BMI
    OTHM               0.002       0.000      0.000       0.002       0.002      *

  Specific indirect 34
    OBGEST
    PRGDM
    SOCADV
    OTHM               0.001       0.000      0.023       0.000       0.002

  Specific indirect 35
    OBGEST
    FAGE
    SOCADV
    OTHM               0.000       0.000      0.354       0.000       0.000

  Specific indirect 36
    OBGEST
    MAGE
    CIG0
    OTHM               0.000       0.000      0.074       0.000       0.000

  Specific indirect 37
    OBGEST
    MAGE
    SOCADV
    OTHM               0.000       0.000      0.074       0.000       0.001

  Specific indirect 38
    OBGEST
    MHT
    SOCADV
    OTHM               0.001       0.000      0.000       0.001       0.001      *

  Specific indirect 39
    OBGEST
    BMI
    MEDUC
    OTHM              -0.001       0.000      0.000      -0.001      -0.001      *

  Specific indirect 40
    OBGEST
    BMI
    CIG0
    OTHM               0.000       0.000      0.000       0.000       0.000      *

  Specific indirect 41
    OBGEST
    BMI
    MAGE
    OTHM               0.000       0.000      0.019       0.000       0.000      *

  Specific indirect 42
    OBGEST
    BMI
    SOCADV
    OTHM              -0.006       0.000      0.000      -0.007      -0.006      *

  Specific indirect 43
    OBGEST
    PRECAREM
    PAYER
    OTHM               0.001       0.000      0.000       0.001       0.001      *

  Specific indirect 44
    OBGEST
    PRECAREM
    MEDUC
    OTHM               0.000       0.000      0.000       0.000       0.000      *

  Specific indirect 45
    OBGEST
    PRECAREM
    CIG0
    OTHM               0.000       0.000      0.000       0.000       0.000      *

  Specific indirect 46
    OBGEST
    PRECAREM
    WIC
    OTHM               0.000       0.000      0.000       0.000       0.000      *

  Specific indirect 47
    OBGEST
    PRECAREM
    MAGE
    OTHM               0.000       0.000      0.019       0.000       0.000      *

  Specific indirect 48
    OBGEST
    PRECAREM
    BMI
    OTHM               0.000       0.000      0.000       0.000       0.000      *

  Specific indirect 49
    OBGEST
    PRECAREM
    SOCADV
    OTHM               0.000       0.000      0.020       0.000       0.000      *

  Specific indirect 50
    OBGEST
    PAYER
    FEDUC
    SOCADV
    OTHM               0.000       0.000      0.000       0.000       0.000      *

  Specific indirect 51
    OBGEST
    PAYER
    FAGE
    SOCADV
    OTHM               0.000       0.000      0.208       0.000       0.000

  Specific indirect 52
    OBGEST
    MEDUC
    CIG0
    SOCADV
    OTHM               0.000       0.000      0.000       0.000       0.000      *

  Specific indirect 53
    OBGEST
    WIC
    MEDUC
    CIG0
    OTHM               0.000       0.000      0.003       0.000       0.000      *

  Specific indirect 54
    OBGEST
    WIC
    MEDUC
    SOCADV
    OTHM               0.000       0.000      0.003       0.000       0.000      *

  Specific indirect 55
    OBGEST
    WIC
    MAGE
    CIG0
    OTHM               0.000       0.000      0.003       0.000       0.000      *

  Specific indirect 56
    OBGEST
    WIC
    MAGE
    SOCADV
    OTHM               0.000       0.000      0.003       0.000       0.000      *

  Specific indirect 57
    OBGEST
    PRGBP
    PAYER
    SOCADV
    OTHM              -0.002       0.000      0.000      -0.002      -0.001      *

  Specific indirect 58
    OBGEST
    PRGBP
    MEDUC
    CIG0
    OTHM               0.000       0.000      0.000       0.000       0.000      *

  Specific indirect 59
    OBGEST
    PRGBP
    MEDUC
    SOCADV
    OTHM              -0.002       0.000      0.000      -0.002      -0.001      *

  Specific indirect 60
    OBGEST
    PRGBP
    CIG0
    SOCADV
    OTHM               0.000       0.000      0.048       0.000       0.000

  Specific indirect 61
    OBGEST
    PRGBP
    WIC
    MEDUC
    OTHM               0.000       0.000      0.000       0.000       0.000      *

  Specific indirect 62
    OBGEST
    PRGBP
    WIC
    MAGE
    OTHM               0.000       0.000      0.019       0.000       0.000      *

  Specific indirect 63
    OBGEST
    PRGBP
    WIC
    SOCADV
    OTHM              -0.001       0.000      0.000      -0.002      -0.001      *

  Specific indirect 64
    OBGEST
    PRGBP
    FAGE
    SOCADV
    OTHM               0.001       0.000      0.000       0.000       0.001      *

  Specific indirect 65
    OBGEST
    PRGBP
    MAGE
    CIG0
    OTHM               0.000       0.000      0.000       0.000       0.000      *

  Specific indirect 66
    OBGEST
    PRGBP
    MAGE
    SOCADV
    OTHM              -0.002       0.000      0.000      -0.002      -0.001      *

  Specific indirect 67
    OBGEST
    PRGBP
    MHT
    SOCADV
    OTHM               0.000       0.000      0.000       0.000       0.000      *

  Specific indirect 68
    OBGEST
    PRGBP
    BMI
    MEDUC
    OTHM               0.001       0.000      0.000       0.000       0.001      *

  Specific indirect 69
    OBGEST
    PRGBP
    BMI
    CIG0
    OTHM               0.000       0.000      0.000       0.000       0.000      *

  Specific indirect 70
    OBGEST
    PRGBP
    BMI
    MAGE
    OTHM               0.000       0.000      0.019       0.000       0.000      *

  Specific indirect 71
    OBGEST
    PRGBP
    BMI
    SOCADV
    OTHM               0.005       0.000      0.000       0.004       0.005      *

  Specific indirect 72
    OBGEST
    PRGDM
    PAYER
    SOCADV
    OTHM               0.000       0.000      0.146       0.000       0.000

  Specific indirect 73
    OBGEST
    PRGDM
    MEDUC
    CIG0
    OTHM               0.000       0.000      0.446       0.000       0.000

  Specific indirect 74
    OBGEST
    PRGDM
    MEDUC
    SOCADV
    OTHM               0.000       0.000      0.446       0.000       0.000

  Specific indirect 75
    OBGEST
    PRGDM
    CIG0
    SOCADV
    OTHM               0.001       0.000      0.000       0.000       0.001      *

  Specific indirect 76
    OBGEST
    PRGDM
    WIC
    MEDUC
    OTHM               0.000       0.000      0.166       0.000       0.000

  Specific indirect 77
    OBGEST
    PRGDM
    WIC
    MAGE
    OTHM               0.000       0.000      0.178       0.000       0.000

  Specific indirect 78
    OBGEST
    PRGDM
    WIC
    SOCADV
    OTHM               0.000       0.000      0.166       0.000       0.000

  Specific indirect 79
    OBGEST
    PRGDM
    FAGE
    SOCADV
    OTHM               0.000       0.000      0.000       0.000       0.000      *

  Specific indirect 80
    OBGEST
    PRGDM
    MAGE
    CIG0
    OTHM               0.000       0.000      0.000       0.000       0.000      *

  Specific indirect 81
    OBGEST
    PRGDM
    MAGE
    SOCADV
    OTHM              -0.003       0.000      0.000      -0.003      -0.002      *

  Specific indirect 82
    OBGEST
    PRGDM
    MHT
    SOCADV
    OTHM               0.000       0.000      0.000       0.000       0.000      *

  Specific indirect 83
    OBGEST
    PRGDM
    BMI
    MEDUC
    OTHM               0.000       0.000      0.000       0.000       0.000      *

  Specific indirect 84
    OBGEST
    PRGDM
    BMI
    CIG0
    OTHM               0.000       0.000      0.000       0.000       0.000      *

  Specific indirect 85
    OBGEST
    PRGDM
    BMI
    MAGE
    OTHM               0.000       0.000      0.019       0.000       0.000      *

  Specific indirect 86
    OBGEST
    PRGDM
    BMI
    SOCADV
    OTHM               0.002       0.000      0.000       0.002       0.002      *

  Specific indirect 87
    OBGEST
    MAGE
    CIG0
    SOCADV
    OTHM               0.000       0.000      0.074       0.000       0.000

  Specific indirect 88
    OBGEST
    BMI
    MEDUC
    CIG0
    OTHM               0.000       0.000      0.000       0.000       0.000      *

  Specific indirect 89
    OBGEST
    BMI
    MEDUC
    SOCADV
    OTHM               0.002       0.000      0.000       0.002       0.002      *

  Specific indirect 90
    OBGEST
    BMI
    CIG0
    SOCADV
    OTHM               0.000       0.000      0.000       0.000       0.000      *

  Specific indirect 91
    OBGEST
    BMI
    MAGE
    CIG0
    OTHM               0.000       0.000      0.000       0.000       0.000      *

  Specific indirect 92
    OBGEST
    BMI
    MAGE
    SOCADV
    OTHM               0.002       0.000      0.000       0.002       0.002      *

  Specific indirect 93
    OBGEST
    PRECAREM
    PAYER
    SOCADV
    OTHM              -0.001       0.000      0.000      -0.001      -0.001      *

  Specific indirect 94
    OBGEST
    PRECAREM
    MEDUC
    CIG0
    OTHM               0.000       0.000      0.000       0.000       0.000      *

  Specific indirect 95
    OBGEST
    PRECAREM
    MEDUC
    SOCADV
    OTHM               0.000       0.000      0.000       0.000       0.000      *

  Specific indirect 96
    OBGEST
    PRECAREM
    CIG0
    SOCADV
    OTHM               0.000       0.000      0.000       0.000       0.000      *

  Specific indirect 97
    OBGEST
    PRECAREM
    WIC
    MEDUC
    OTHM               0.000       0.000      0.000       0.000       0.000      *

  Specific indirect 98
    OBGEST
    PRECAREM
    WIC
    MAGE
    OTHM               0.000       0.000      0.019       0.000       0.000      *

  Specific indirect 99
    OBGEST
    PRECAREM
    WIC
    SOCADV
    OTHM               0.000       0.000      0.000       0.000       0.000      *

  Specific indirect 100
    OBGEST
    PRECAREM
    MAGE
    CIG0
    OTHM               0.000       0.000      0.000       0.000       0.000      *

  Specific indirect 101
    OBGEST
    PRECAREM
    MAGE
    SOCADV
    OTHM               0.000       0.000      0.000       0.000       0.000      *

  Specific indirect 102
    OBGEST
    PRECAREM
    BMI
    MEDUC
    OTHM               0.000       0.000      0.000       0.000       0.000      *

  Specific indirect 103
    OBGEST
    PRECAREM
    BMI
    CIG0
    OTHM               0.000       0.000      0.000       0.000       0.000      *

  Specific indirect 104
    OBGEST
    PRECAREM
    BMI
    MAGE
    OTHM               0.000       0.000      0.019       0.000       0.000      *

  Specific indirect 105
    OBGEST
    PRECAREM
    BMI
    SOCADV
    OTHM               0.000       0.000      0.000       0.000       0.000      *

  Specific indirect 106
    OBGEST
    PAYER
    FEDUC
    FAGE
    SOCADV
    OTHM               0.000       0.000      0.012       0.000       0.000      *

  Specific indirect 107
    OBGEST
    WIC
    MEDUC
    CIG0
    SOCADV
    OTHM               0.000       0.000      0.003       0.000       0.000      *

  Specific indirect 108
    OBGEST
    WIC
    MAGE
    CIG0
    SOCADV
    OTHM               0.000       0.000      0.003       0.000       0.000      *

  Specific indirect 109
    OBGEST
    PRGBP
    PAYER
    FEDUC
    SOCADV
    OTHM               0.000       0.000      0.000       0.000       0.000      *

  Specific indirect 110
    OBGEST
    PRGBP
    PAYER
    FAGE
    SOCADV
    OTHM               0.000       0.000      0.208       0.000       0.000

  Specific indirect 111
    OBGEST
    PRGBP
    MEDUC
    CIG0
    SOCADV
    OTHM               0.000       0.000      0.000       0.000       0.000      *

  Specific indirect 112
    OBGEST
    PRGBP
    WIC
    MEDUC
    CIG0
    OTHM               0.000       0.000      0.000       0.000       0.000      *

  Specific indirect 113
    OBGEST
    PRGBP
    WIC
    MEDUC
    SOCADV
    OTHM               0.000       0.000      0.000       0.000       0.000      *

  Specific indirect 114
    OBGEST
    PRGBP
    WIC
    MAGE
    CIG0
    OTHM               0.000       0.000      0.000       0.000       0.000      *

  Specific indirect 115
    OBGEST
    PRGBP
    WIC
    MAGE
    SOCADV
    OTHM               0.000       0.000      0.000       0.000       0.000      *

  Specific indirect 116
    OBGEST
    PRGBP
    MAGE
    CIG0
    SOCADV
    OTHM               0.000       0.000      0.000       0.000       0.000      *

  Specific indirect 117
    OBGEST
    PRGBP
    BMI
    MEDUC
    CIG0
    OTHM               0.000       0.000      0.000       0.000       0.000      *

  Specific indirect 118
    OBGEST
    PRGBP
    BMI
    MEDUC
    SOCADV
    OTHM              -0.002       0.000      0.000      -0.002      -0.001      *

  Specific indirect 119
    OBGEST
    PRGBP
    BMI
    CIG0
    SOCADV
    OTHM               0.000       0.000      0.000       0.000       0.000      *

  Specific indirect 120
    OBGEST
    PRGBP
    BMI
    MAGE
    CIG0
    OTHM               0.000       0.000      0.000       0.000       0.000      *

  Specific indirect 121
    OBGEST
    PRGBP
    BMI
    MAGE
    SOCADV
    OTHM              -0.001       0.000      0.000      -0.001      -0.001      *

  Specific indirect 122
    OBGEST
    PRGDM
    PAYER
    FEDUC
    SOCADV
    OTHM               0.000       0.000      0.146       0.000       0.000

  Specific indirect 123
    OBGEST
    PRGDM
    PAYER
    FAGE
    SOCADV
    OTHM               0.000       0.000      0.302       0.000       0.000

  Specific indirect 124
    OBGEST
    PRGDM
    MEDUC
    CIG0
    SOCADV
    OTHM               0.000       0.000      0.446       0.000       0.000

  Specific indirect 125
    OBGEST
    PRGDM
    WIC
    MEDUC
    CIG0
    OTHM               0.000       0.000      0.166       0.000       0.000

  Specific indirect 126
    OBGEST
    PRGDM
    WIC
    MEDUC
    SOCADV
    OTHM               0.000       0.000      0.166       0.000       0.000

  Specific indirect 127
    OBGEST
    PRGDM
    WIC
    MAGE
    CIG0
    OTHM               0.000       0.000      0.166       0.000       0.000

  Specific indirect 128
    OBGEST
    PRGDM
    WIC
    MAGE
    SOCADV
    OTHM               0.000       0.000      0.166       0.000       0.000

  Specific indirect 129
    OBGEST
    PRGDM
    MAGE
    CIG0
    SOCADV
    OTHM               0.000       0.000      0.000       0.000       0.000      *

  Specific indirect 130
    OBGEST
    PRGDM
    BMI
    MEDUC
    CIG0
    OTHM               0.000       0.000      0.000       0.000       0.000      *

  Specific indirect 131
    OBGEST
    PRGDM
    BMI
    MEDUC
    SOCADV
    OTHM              -0.001       0.000      0.000      -0.001      -0.001      *

  Specific indirect 132
    OBGEST
    PRGDM
    BMI
    CIG0
    SOCADV
    OTHM               0.000       0.000      0.000       0.000       0.000      *

  Specific indirect 133
    OBGEST
    PRGDM
    BMI
    MAGE
    CIG0
    OTHM               0.000       0.000      0.000       0.000       0.000      *

  Specific indirect 134
    OBGEST
    PRGDM
    BMI
    MAGE
    SOCADV
    OTHM              -0.001       0.000      0.000      -0.001      -0.001      *

  Specific indirect 135
    OBGEST
    BMI
    MEDUC
    CIG0
    SOCADV
    OTHM               0.000       0.000      0.000       0.000       0.000      *

  Specific indirect 136
    OBGEST
    BMI
    MAGE
    CIG0
    SOCADV
    OTHM               0.000       0.000      0.000       0.000       0.000      *

  Specific indirect 137
    OBGEST
    PRECAREM
    PAYER
    FEDUC
    SOCADV
    OTHM               0.000       0.000      0.000       0.000       0.000      *

  Specific indirect 138
    OBGEST
    PRECAREM
    PAYER
    FAGE
    SOCADV
    OTHM               0.000       0.000      0.208       0.000       0.000

  Specific indirect 139
    OBGEST
    PRECAREM
    MEDUC
    CIG0
    SOCADV
    OTHM               0.000       0.000      0.000       0.000       0.000      *

  Specific indirect 140
    OBGEST
    PRECAREM
    WIC
    MEDUC
    CIG0
    OTHM               0.000       0.000      0.000       0.000       0.000      *

  Specific indirect 141
    OBGEST
    PRECAREM
    WIC
    MEDUC
    SOCADV
    OTHM               0.000       0.000      0.000       0.000       0.000      *

  Specific indirect 142
    OBGEST
    PRECAREM
    WIC
    MAGE
    CIG0
    OTHM               0.000       0.000      0.000       0.000       0.000      *

  Specific indirect 143
    OBGEST
    PRECAREM
    WIC
    MAGE
    SOCADV
    OTHM               0.000       0.000      0.000       0.000       0.000      *

  Specific indirect 144
    OBGEST
    PRECAREM
    MAGE
    CIG0
    SOCADV
    OTHM               0.000       0.000      0.000       0.000       0.000      *

  Specific indirect 145
    OBGEST
    PRECAREM
    BMI
    MEDUC
    CIG0
    OTHM               0.000       0.000      0.000       0.000       0.000      *

  Specific indirect 146
    OBGEST
    PRECAREM
    BMI
    MEDUC
    SOCADV
    OTHM               0.000       0.000      0.000       0.000       0.000      *

  Specific indirect 147
    OBGEST
    PRECAREM
    BMI
    CIG0
    SOCADV
    OTHM               0.000       0.000      0.000       0.000       0.000      *

  Specific indirect 148
    OBGEST
    PRECAREM
    BMI
    MAGE
    CIG0
    OTHM               0.000       0.000      0.000       0.000       0.000      *

  Specific indirect 149
    OBGEST
    PRECAREM
    BMI
    MAGE
    SOCADV
    OTHM               0.000       0.000      0.000       0.000       0.000      *

  Specific indirect 150
    OBGEST
    PRGBP
    PAYER
    FEDUC
    FAGE
    SOCADV
    OTHM               0.000       0.000      0.012       0.000       0.000      *

  Specific indirect 151
    OBGEST
    PRGBP
    WIC
    MEDUC
    CIG0
    SOCADV
    OTHM               0.000       0.000      0.000       0.000       0.000      *

  Specific indirect 152
    OBGEST
    PRGBP
    WIC
    MAGE
    CIG0
    SOCADV
    OTHM               0.000       0.000      0.000       0.000       0.000      *

  Specific indirect 153
    OBGEST
    PRGBP
    BMI
    MEDUC
    CIG0
    SOCADV
    OTHM               0.000       0.000      0.000       0.000       0.000      *

  Specific indirect 154
    OBGEST
    PRGBP
    BMI
    MAGE
    CIG0
    SOCADV
    OTHM               0.000       0.000      0.000       0.000       0.000      *

  Specific indirect 155
    OBGEST
    PRGDM
    PAYER
    FEDUC
    FAGE
    SOCADV
    OTHM               0.000       0.000      0.155       0.000       0.000

  Specific indirect 156
    OBGEST
    PRGDM
    WIC
    MEDUC
    CIG0
    SOCADV
    OTHM               0.000       0.000      0.166       0.000       0.000

  Specific indirect 157
    OBGEST
    PRGDM
    WIC
    MAGE
    CIG0
    SOCADV
    OTHM               0.000       0.000      0.166       0.000       0.000

  Specific indirect 158
    OBGEST
    PRGDM
    BMI
    MEDUC
    CIG0
    SOCADV
    OTHM               0.000       0.000      0.000       0.000       0.000      *

  Specific indirect 159
    OBGEST
    PRGDM
    BMI
    MAGE
    CIG0
    SOCADV
    OTHM               0.000       0.000      0.000       0.000       0.000      *

  Specific indirect 160
    OBGEST
    PRECAREM
    PAYER
    FEDUC
    FAGE
    SOCADV
    OTHM               0.000       0.000      0.012       0.000       0.000      *

  Specific indirect 161
    OBGEST
    PRECAREM
    WIC
    MEDUC
    CIG0
    SOCADV
    OTHM               0.000       0.000      0.000       0.000       0.000      *

  Specific indirect 162
    OBGEST
    PRECAREM
    WIC
    MAGE
    CIG0
    SOCADV
    OTHM               0.000       0.000      0.000       0.000       0.000      *

  Specific indirect 163
    OBGEST
    PRECAREM
    BMI
    MEDUC
    CIG0
    SOCADV
    OTHM               0.000       0.000      0.000       0.000       0.000      *

  Specific indirect 164
    OBGEST
    PRECAREM
    BMI
    MAGE
    CIG0
    SOCADV
    OTHM               0.000       0.000      0.000       0.000       0.000      *

  Direct
    OBGEST
    OTHM              -0.032       0.002      0.000      -0.036      -0.028      *


Effects from AFRAMF to OBGEST

    Total             -0.021       0.002      0.000      -0.024      -0.017      *
    Total indirect     0.006       0.001      0.000       0.004       0.009      *

  Specific indirect 1
    OBGEST
    PAYER
    AFRAMF             0.001       0.000      0.000       0.000       0.001      *

  Specific indirect 2
    OBGEST
    CIG0
    AFRAMF             0.000       0.000      0.315       0.000       0.001

  Specific indirect 3
    OBGEST
    WIC
    AFRAMF             0.001       0.000      0.003       0.000       0.001      *

  Specific indirect 4
    OBGEST
    PRGBP
    AFRAMF             0.010       0.001      0.000       0.007       0.012      *

  Specific indirect 5
    OBGEST
    PRGDM
    AFRAMF             0.005       0.001      0.000       0.004       0.006      *

  Specific indirect 6
    OBGEST
    FAGE
    AFRAMF             0.000       0.000      0.354       0.000       0.000

  Specific indirect 7
    OBGEST
    PRECAREM
    AFRAMF             0.001       0.000      0.000       0.001       0.001      *

  Specific indirect 8
    OBGEST
    SOCADV
    AFRAMF            -0.018       0.002      0.000      -0.022      -0.014      *

  Specific indirect 9
    OBGEST
    PAYER
    FEDUC
    AFRAMF             0.000       0.000      0.000       0.000       0.000      *

  Specific indirect 10
    OBGEST
    PAYER
    FAGE
    AFRAMF             0.000       0.000      0.208       0.000       0.000

  Specific indirect 11
    OBGEST
    PAYER
    SOCADV
    AFRAMF             0.003       0.001      0.000       0.001       0.004      *

  Specific indirect 12
    OBGEST
    MEDUC
    CIG0
    AFRAMF             0.000       0.000      0.000       0.000       0.000      *

  Specific indirect 13
    OBGEST
    MEDUC
    SOCADV
    AFRAMF             0.003       0.001      0.000       0.002       0.005      *

  Specific indirect 14
    OBGEST
    CIG0
    SOCADV
    AFRAMF             0.000       0.000      0.315      -0.001       0.001

  Specific indirect 15
    OBGEST
    WIC
    SOCADV
    AFRAMF             0.002       0.001      0.003       0.000       0.003      *

  Specific indirect 16
    OBGEST
    PRGBP
    PAYER
    AFRAMF             0.000       0.000      0.000       0.000       0.001      *

  Specific indirect 17
    OBGEST
    PRGBP
    CIG0
    AFRAMF             0.000       0.000      0.048       0.000       0.000

  Specific indirect 18
    OBGEST
    PRGBP
    WIC
    AFRAMF             0.001       0.000      0.000       0.000       0.001      *

  Specific indirect 19
    OBGEST
    PRGBP
    FAGE
    AFRAMF             0.000       0.000      0.000       0.000       0.000      *

  Specific indirect 20
    OBGEST
    PRGBP
    SOCADV
    AFRAMF            -0.011       0.001      0.000      -0.013      -0.009      *

  Specific indirect 21
    OBGEST
    PRGDM
    PAYER
    AFRAMF             0.000       0.000      0.146       0.000       0.000

  Specific indirect 22
    OBGEST
    PRGDM
    CIG0
    AFRAMF             0.000       0.000      0.000       0.000       0.001      *

  Specific indirect 23
    OBGEST
    PRGDM
    WIC
    AFRAMF             0.000       0.000      0.166       0.000       0.000

  Specific indirect 24
    OBGEST
    PRGDM
    FAGE
    AFRAMF             0.000       0.000      0.000       0.000       0.000      *

  Specific indirect 25
    OBGEST
    PRGDM
    SOCADV
    AFRAMF            -0.001       0.001      0.023      -0.002       0.000      *

  Specific indirect 26
    OBGEST
    FAGE
    SOCADV
    AFRAMF             0.000       0.000      0.354       0.000       0.001

  Specific indirect 27
    OBGEST
    MAGE
    CIG0
    AFRAMF             0.000       0.000      0.074       0.000       0.000

  Specific indirect 28
    OBGEST
    MAGE
    SOCADV
    AFRAMF            -0.001       0.000      0.074      -0.001       0.000

  Specific indirect 29
    OBGEST
    MHT
    SOCADV
    AFRAMF            -0.001       0.000      0.000      -0.001      -0.001      *

  Specific indirect 30
    OBGEST
    BMI
    CIG0
    AFRAMF             0.000       0.000      0.000       0.000       0.000      *

  Specific indirect 31
    OBGEST
    BMI
    SOCADV
    AFRAMF             0.009       0.000      0.000       0.008       0.009      *

  Specific indirect 32
    OBGEST
    PRECAREM
    PAYER
    AFRAMF             0.000       0.000      0.000       0.000       0.000      *

  Specific indirect 33
    OBGEST
    PRECAREM
    CIG0
    AFRAMF             0.000       0.000      0.000       0.000       0.000      *

  Specific indirect 34
    OBGEST
    PRECAREM
    WIC
    AFRAMF             0.000       0.000      0.000       0.000       0.000      *

  Specific indirect 35
    OBGEST
    PRECAREM
    SOCADV
    AFRAMF             0.000       0.000      0.020       0.000       0.000      *

  Specific indirect 36
    OBGEST
    PAYER
    FEDUC
    FAGE
    AFRAMF             0.000       0.000      0.012       0.000       0.000      *

  Specific indirect 37
    OBGEST
    PAYER
    FEDUC
    SOCADV
    AFRAMF             0.000       0.000      0.000       0.000       0.000      *

  Specific indirect 38
    OBGEST
    PAYER
    FAGE
    SOCADV
    AFRAMF             0.000       0.000      0.208       0.000       0.000

  Specific indirect 39
    OBGEST
    MEDUC
    CIG0
    SOCADV
    AFRAMF             0.000       0.000      0.000       0.000       0.000      *

  Specific indirect 40
    OBGEST
    WIC
    MEDUC
    CIG0
    AFRAMF             0.000       0.000      0.003       0.000       0.000      *

  Specific indirect 41
    OBGEST
    WIC
    MEDUC
    SOCADV
    AFRAMF             0.000       0.000      0.003       0.000       0.000      *

  Specific indirect 42
    OBGEST
    WIC
    MAGE
    CIG0
    AFRAMF             0.000       0.000      0.003       0.000       0.000      *

  Specific indirect 43
    OBGEST
    WIC
    MAGE
    SOCADV
    AFRAMF             0.000       0.000      0.003       0.000       0.000      *

  Specific indirect 44
    OBGEST
    PRGBP
    PAYER
    FEDUC
    AFRAMF             0.000       0.000      0.000       0.000       0.000      *

  Specific indirect 45
    OBGEST
    PRGBP
    PAYER
    FAGE
    AFRAMF             0.000       0.000      0.208       0.000       0.000

  Specific indirect 46
    OBGEST
    PRGBP
    PAYER
    SOCADV
    AFRAMF             0.002       0.000      0.000       0.002       0.003      *

  Specific indirect 47
    OBGEST
    PRGBP
    MEDUC
    CIG0
    AFRAMF             0.000       0.000      0.000       0.000       0.000      *

  Specific indirect 48
    OBGEST
    PRGBP
    MEDUC
    SOCADV
    AFRAMF             0.002       0.000      0.000       0.002       0.003      *

  Specific indirect 49
    OBGEST
    PRGBP
    CIG0
    SOCADV
    AFRAMF             0.000       0.000      0.048      -0.001       0.000

  Specific indirect 50
    OBGEST
    PRGBP
    WIC
    SOCADV
    AFRAMF             0.002       0.000      0.000       0.001       0.002      *

  Specific indirect 51
    OBGEST
    PRGBP
    FAGE
    SOCADV
    AFRAMF            -0.001       0.000      0.000      -0.001      -0.001      *

  Specific indirect 52
    OBGEST
    PRGBP
    MAGE
    CIG0
    AFRAMF             0.000       0.000      0.000       0.000       0.000      *

  Specific indirect 53
    OBGEST
    PRGBP
    MAGE
    SOCADV
    AFRAMF             0.002       0.000      0.000       0.002       0.003      *

  Specific indirect 54
    OBGEST
    PRGBP
    MHT
    SOCADV
    AFRAMF             0.000       0.000      0.000       0.000       0.000      *

  Specific indirect 55
    OBGEST
    PRGBP
    BMI
    CIG0
    AFRAMF             0.000       0.000      0.000       0.000       0.000      *

  Specific indirect 56
    OBGEST
    PRGBP
    BMI
    SOCADV
    AFRAMF            -0.006       0.000      0.000      -0.007      -0.006      *

  Specific indirect 57
    OBGEST
    PRGDM
    PAYER
    FEDUC
    AFRAMF             0.000       0.000      0.146       0.000       0.000

  Specific indirect 58
    OBGEST
    PRGDM
    PAYER
    FAGE
    AFRAMF             0.000       0.000      0.302       0.000       0.000

  Specific indirect 59
    OBGEST
    PRGDM
    PAYER
    SOCADV
    AFRAMF             0.000       0.000      0.146       0.000       0.001

  Specific indirect 60
    OBGEST
    PRGDM
    MEDUC
    CIG0
    AFRAMF             0.000       0.000      0.446       0.000       0.000

  Specific indirect 61
    OBGEST
    PRGDM
    MEDUC
    SOCADV
    AFRAMF             0.000       0.000      0.446       0.000       0.000

  Specific indirect 62
    OBGEST
    PRGDM
    CIG0
    SOCADV
    AFRAMF            -0.001       0.000      0.000      -0.001      -0.001      *

  Specific indirect 63
    OBGEST
    PRGDM
    WIC
    SOCADV
    AFRAMF             0.000       0.000      0.166       0.000       0.000

  Specific indirect 64
    OBGEST
    PRGDM
    FAGE
    SOCADV
    AFRAMF             0.000       0.000      0.000       0.000       0.000      *

  Specific indirect 65
    OBGEST
    PRGDM
    MAGE
    CIG0
    AFRAMF             0.000       0.000      0.000       0.000       0.000      *

  Specific indirect 66
    OBGEST
    PRGDM
    MAGE
    SOCADV
    AFRAMF             0.004       0.000      0.000       0.003       0.004      *

  Specific indirect 67
    OBGEST
    PRGDM
    MHT
    SOCADV
    AFRAMF             0.000       0.000      0.000       0.000       0.000      *

  Specific indirect 68
    OBGEST
    PRGDM
    BMI
    CIG0
    AFRAMF             0.000       0.000      0.000       0.000       0.000      *

  Specific indirect 69
    OBGEST
    PRGDM
    BMI
    SOCADV
    AFRAMF            -0.003       0.000      0.000      -0.003      -0.003      *

  Specific indirect 70
    OBGEST
    MAGE
    CIG0
    SOCADV
    AFRAMF             0.000       0.000      0.074       0.000       0.000

  Specific indirect 71
    OBGEST
    BMI
    MEDUC
    CIG0
    AFRAMF             0.000       0.000      0.000       0.000       0.000      *

  Specific indirect 72
    OBGEST
    BMI
    MEDUC
    SOCADV
    AFRAMF            -0.003       0.000      0.000      -0.003      -0.003      *

  Specific indirect 73
    OBGEST
    BMI
    CIG0
    SOCADV
    AFRAMF             0.000       0.000      0.000       0.000       0.000      *

  Specific indirect 74
    OBGEST
    BMI
    MAGE
    CIG0
    AFRAMF             0.000       0.000      0.000       0.000       0.000      *

  Specific indirect 75
    OBGEST
    BMI
    MAGE
    SOCADV
    AFRAMF            -0.003       0.000      0.000      -0.003      -0.002      *

  Specific indirect 76
    OBGEST
    PRECAREM
    PAYER
    FEDUC
    AFRAMF             0.000       0.000      0.000       0.000       0.000      *

  Specific indirect 77
    OBGEST
    PRECAREM
    PAYER
    FAGE
    AFRAMF             0.000       0.000      0.208       0.000       0.000

  Specific indirect 78
    OBGEST
    PRECAREM
    PAYER
    SOCADV
    AFRAMF             0.001       0.000      0.000       0.001       0.001      *

  Specific indirect 79
    OBGEST
    PRECAREM
    MEDUC
    CIG0
    AFRAMF             0.000       0.000      0.000       0.000       0.000      *

  Specific indirect 80
    OBGEST
    PRECAREM
    MEDUC
    SOCADV
    AFRAMF             0.000       0.000      0.000       0.000       0.001      *

  Specific indirect 81
    OBGEST
    PRECAREM
    CIG0
    SOCADV
    AFRAMF             0.000       0.000      0.000       0.000       0.000      *

  Specific indirect 82
    OBGEST
    PRECAREM
    WIC
    SOCADV
    AFRAMF             0.000       0.000      0.000      -0.001       0.000      *

  Specific indirect 83
    OBGEST
    PRECAREM
    MAGE
    CIG0
    AFRAMF             0.000       0.000      0.000       0.000       0.000      *

  Specific indirect 84
    OBGEST
    PRECAREM
    MAGE
    SOCADV
    AFRAMF             0.000       0.000      0.000       0.000       0.000      *

  Specific indirect 85
    OBGEST
    PRECAREM
    BMI
    CIG0
    AFRAMF             0.000       0.000      0.000       0.000       0.000      *

  Specific indirect 86
    OBGEST
    PRECAREM
    BMI
    SOCADV
    AFRAMF             0.000       0.000      0.000       0.000       0.000      *

  Specific indirect 87
    OBGEST
    PAYER
    FEDUC
    FAGE
    SOCADV
    AFRAMF             0.000       0.000      0.012       0.000       0.000      *

  Specific indirect 88
    OBGEST
    WIC
    MEDUC
    CIG0
    SOCADV
    AFRAMF             0.000       0.000      0.003       0.000       0.000      *

  Specific indirect 89
    OBGEST
    WIC
    MAGE
    CIG0
    SOCADV
    AFRAMF             0.000       0.000      0.003       0.000       0.000      *

  Specific indirect 90
    OBGEST
    PRGBP
    PAYER
    FEDUC
    FAGE
    AFRAMF             0.000       0.000      0.012       0.000       0.000      *

  Specific indirect 91
    OBGEST
    PRGBP
    PAYER
    FEDUC
    SOCADV
    AFRAMF             0.000       0.000      0.000       0.000       0.000      *

  Specific indirect 92
    OBGEST
    PRGBP
    PAYER
    FAGE
    SOCADV
    AFRAMF             0.000       0.000      0.208       0.000       0.000

  Specific indirect 93
    OBGEST
    PRGBP
    MEDUC
    CIG0
    SOCADV
    AFRAMF             0.000       0.000      0.000       0.000       0.000      *

  Specific indirect 94
    OBGEST
    PRGBP
    WIC
    MEDUC
    CIG0
    AFRAMF             0.000       0.000      0.000       0.000       0.000      *

  Specific indirect 95
    OBGEST
    PRGBP
    WIC
    MEDUC
    SOCADV
    AFRAMF             0.000       0.000      0.000       0.000       0.000      *

  Specific indirect 96
    OBGEST
    PRGBP
    WIC
    MAGE
    CIG0
    AFRAMF             0.000       0.000      0.000       0.000       0.000      *

  Specific indirect 97
    OBGEST
    PRGBP
    WIC
    MAGE
    SOCADV
    AFRAMF             0.000       0.000      0.000       0.000       0.000      *

  Specific indirect 98
    OBGEST
    PRGBP
    MAGE
    CIG0
    SOCADV
    AFRAMF             0.000       0.000      0.000       0.000       0.000      *

  Specific indirect 99
    OBGEST
    PRGBP
    BMI
    MEDUC
    CIG0
    AFRAMF             0.000       0.000      0.000       0.000       0.000      *

  Specific indirect 100
    OBGEST
    PRGBP
    BMI
    MEDUC
    SOCADV
    AFRAMF             0.002       0.000      0.000       0.002       0.002      *

  Specific indirect 101
    OBGEST
    PRGBP
    BMI
    CIG0
    SOCADV
    AFRAMF             0.000       0.000      0.000       0.000       0.000      *

  Specific indirect 102
    OBGEST
    PRGBP
    BMI
    MAGE
    CIG0
    AFRAMF             0.000       0.000      0.000       0.000       0.000      *

  Specific indirect 103
    OBGEST
    PRGBP
    BMI
    MAGE
    SOCADV
    AFRAMF             0.002       0.000      0.000       0.002       0.002      *

  Specific indirect 104
    OBGEST
    PRGDM
    PAYER
    FEDUC
    FAGE
    AFRAMF             0.000       0.000      0.155       0.000       0.000

  Specific indirect 105
    OBGEST
    PRGDM
    PAYER
    FEDUC
    SOCADV
    AFRAMF             0.000       0.000      0.146       0.000       0.000

  Specific indirect 106
    OBGEST
    PRGDM
    PAYER
    FAGE
    SOCADV
    AFRAMF             0.000       0.000      0.302       0.000       0.000

  Specific indirect 107
    OBGEST
    PRGDM
    MEDUC
    CIG0
    SOCADV
    AFRAMF             0.000       0.000      0.446       0.000       0.000

  Specific indirect 108
    OBGEST
    PRGDM
    WIC
    MEDUC
    CIG0
    AFRAMF             0.000       0.000      0.166       0.000       0.000

  Specific indirect 109
    OBGEST
    PRGDM
    WIC
    MEDUC
    SOCADV
    AFRAMF             0.000       0.000      0.166       0.000       0.000

  Specific indirect 110
    OBGEST
    PRGDM
    WIC
    MAGE
    CIG0
    AFRAMF             0.000       0.000      0.166       0.000       0.000

  Specific indirect 111
    OBGEST
    PRGDM
    WIC
    MAGE
    SOCADV
    AFRAMF             0.000       0.000      0.166       0.000       0.000

  Specific indirect 112
    OBGEST
    PRGDM
    MAGE
    CIG0
    SOCADV
    AFRAMF             0.000       0.000      0.000       0.000       0.000      *

  Specific indirect 113
    OBGEST
    PRGDM
    BMI
    MEDUC
    CIG0
    AFRAMF             0.000       0.000      0.000       0.000       0.000      *

  Specific indirect 114
    OBGEST
    PRGDM
    BMI
    MEDUC
    SOCADV
    AFRAMF             0.001       0.000      0.000       0.001       0.001      *

  Specific indirect 115
    OBGEST
    PRGDM
    BMI
    CIG0
    SOCADV
    AFRAMF             0.000       0.000      0.000       0.000       0.000      *

  Specific indirect 116
    OBGEST
    PRGDM
    BMI
    MAGE
    CIG0
    AFRAMF             0.000       0.000      0.000       0.000       0.000      *

  Specific indirect 117
    OBGEST
    PRGDM
    BMI
    MAGE
    SOCADV
    AFRAMF             0.001       0.000      0.000       0.001       0.001      *

  Specific indirect 118
    OBGEST
    BMI
    MEDUC
    CIG0
    SOCADV
    AFRAMF             0.000       0.000      0.000       0.000       0.000      *

  Specific indirect 119
    OBGEST
    BMI
    MAGE
    CIG0
    SOCADV
    AFRAMF             0.000       0.000      0.000       0.000       0.000      *

  Specific indirect 120
    OBGEST
    PRECAREM
    PAYER
    FEDUC
    FAGE
    AFRAMF             0.000       0.000      0.012       0.000       0.000      *

  Specific indirect 121
    OBGEST
    PRECAREM
    PAYER
    FEDUC
    SOCADV
    AFRAMF             0.000       0.000      0.000       0.000       0.000      *

  Specific indirect 122
    OBGEST
    PRECAREM
    PAYER
    FAGE
    SOCADV
    AFRAMF             0.000       0.000      0.208       0.000       0.000

  Specific indirect 123
    OBGEST
    PRECAREM
    MEDUC
    CIG0
    SOCADV
    AFRAMF             0.000       0.000      0.000       0.000       0.000      *

  Specific indirect 124
    OBGEST
    PRECAREM
    WIC
    MEDUC
    CIG0
    AFRAMF             0.000       0.000      0.000       0.000       0.000      *

  Specific indirect 125
    OBGEST
    PRECAREM
    WIC
    MEDUC
    SOCADV
    AFRAMF             0.000       0.000      0.000       0.000       0.000      *

  Specific indirect 126
    OBGEST
    PRECAREM
    WIC
    MAGE
    CIG0
    AFRAMF             0.000       0.000      0.000       0.000       0.000      *

  Specific indirect 127
    OBGEST
    PRECAREM
    WIC
    MAGE
    SOCADV
    AFRAMF             0.000       0.000      0.000       0.000       0.000      *

  Specific indirect 128
    OBGEST
    PRECAREM
    MAGE
    CIG0
    SOCADV
    AFRAMF             0.000       0.000      0.000       0.000       0.000      *

  Specific indirect 129
    OBGEST
    PRECAREM
    BMI
    MEDUC
    CIG0
    AFRAMF             0.000       0.000      0.000       0.000       0.000      *

  Specific indirect 130
    OBGEST
    PRECAREM
    BMI
    MEDUC
    SOCADV
    AFRAMF             0.000       0.000      0.000       0.000       0.000      *

  Specific indirect 131
    OBGEST
    PRECAREM
    BMI
    CIG0
    SOCADV
    AFRAMF             0.000       0.000      0.000       0.000       0.000      *

  Specific indirect 132
    OBGEST
    PRECAREM
    BMI
    MAGE
    CIG0
    AFRAMF             0.000       0.000      0.000       0.000       0.000      *

  Specific indirect 133
    OBGEST
    PRECAREM
    BMI
    MAGE
    SOCADV
    AFRAMF             0.000       0.000      0.000       0.000       0.000      *

  Specific indirect 134
    OBGEST
    PRGBP
    PAYER
    FEDUC
    FAGE
    SOCADV
    AFRAMF             0.000       0.000      0.012       0.000       0.000      *

  Specific indirect 135
    OBGEST
    PRGBP
    WIC
    MEDUC
    CIG0
    SOCADV
    AFRAMF             0.000       0.000      0.000       0.000       0.000      *

  Specific indirect 136
    OBGEST
    PRGBP
    WIC
    MAGE
    CIG0
    SOCADV
    AFRAMF             0.000       0.000      0.000       0.000       0.000      *

  Specific indirect 137
    OBGEST
    PRGBP
    BMI
    MEDUC
    CIG0
    SOCADV
    AFRAMF             0.000       0.000      0.000       0.000       0.000      *

  Specific indirect 138
    OBGEST
    PRGBP
    BMI
    MAGE
    CIG0
    SOCADV
    AFRAMF             0.000       0.000      0.000       0.000       0.000      *

  Specific indirect 139
    OBGEST
    PRGDM
    PAYER
    FEDUC
    FAGE
    SOCADV
    AFRAMF             0.000       0.000      0.155       0.000       0.000

  Specific indirect 140
    OBGEST
    PRGDM
    WIC
    MEDUC
    CIG0
    SOCADV
    AFRAMF             0.000       0.000      0.166       0.000       0.000

  Specific indirect 141
    OBGEST
    PRGDM
    WIC
    MAGE
    CIG0
    SOCADV
    AFRAMF             0.000       0.000      0.166       0.000       0.000

  Specific indirect 142
    OBGEST
    PRGDM
    BMI
    MEDUC
    CIG0
    SOCADV
    AFRAMF             0.000       0.000      0.000       0.000       0.000      *

  Specific indirect 143
    OBGEST
    PRGDM
    BMI
    MAGE
    CIG0
    SOCADV
    AFRAMF             0.000       0.000      0.000       0.000       0.000      *

  Specific indirect 144
    OBGEST
    PRECAREM
    PAYER
    FEDUC
    FAGE
    SOCADV
    AFRAMF             0.000       0.000      0.012       0.000       0.000      *

  Specific indirect 145
    OBGEST
    PRECAREM
    WIC
    MEDUC
    CIG0
    SOCADV
    AFRAMF             0.000       0.000      0.000       0.000       0.000      *

  Specific indirect 146
    OBGEST
    PRECAREM
    WIC
    MAGE
    CIG0
    SOCADV
    AFRAMF             0.000       0.000      0.000       0.000       0.000      *

  Specific indirect 147
    OBGEST
    PRECAREM
    BMI
    MEDUC
    CIG0
    SOCADV
    AFRAMF             0.000       0.000      0.000       0.000       0.000      *

  Specific indirect 148
    OBGEST
    PRECAREM
    BMI
    MAGE
    CIG0
    SOCADV
    AFRAMF             0.000       0.000      0.000       0.000       0.000      *

  Direct
    OBGEST
    AFRAMF            -0.027       0.002      0.000      -0.031      -0.023      *


Effects from FHISP to OBGEST

    Total             -0.014       0.002      0.000      -0.017      -0.011      *
    Total indirect     0.002       0.001      0.044       0.000       0.005

  Specific indirect 1
    OBGEST
    PAYER
    FHISP              0.000       0.000      0.000       0.000       0.001      *

  Specific indirect 2
    OBGEST
    CIG0
    FHISP              0.000       0.001      0.315      -0.001       0.001

  Specific indirect 3
    OBGEST
    WIC
    FHISP              0.001       0.000      0.003       0.000       0.001      *

  Specific indirect 4
    OBGEST
    PRGBP
    FHISP              0.008       0.001      0.000       0.006       0.010      *

  Specific indirect 5
    OBGEST
    PRGDM
    FHISP              0.002       0.001      0.000       0.001       0.003      *

  Specific indirect 6
    OBGEST
    FAGE
    FHISP              0.000       0.000      0.354       0.000       0.000

  Specific indirect 7
    OBGEST
    PRECAREM
    FHISP              0.001       0.000      0.000       0.000       0.001      *

  Specific indirect 8
    OBGEST
    SOCADV
    FHISP             -0.017       0.002      0.000      -0.021      -0.013      *

  Specific indirect 9
    OBGEST
    PAYER
    FEDUC
    FHISP              0.000       0.000      0.000       0.000       0.000      *

  Specific indirect 10
    OBGEST
    PAYER
    FAGE
    FHISP              0.000       0.000      0.208       0.000       0.000

  Specific indirect 11
    OBGEST
    PAYER
    SOCADV
    FHISP              0.003       0.001      0.000       0.001       0.004      *

  Specific indirect 12
    OBGEST
    MEDUC
    CIG0
    FHISP              0.000       0.000      0.000       0.000       0.000      *

  Specific indirect 13
    OBGEST
    MEDUC
    SOCADV
    FHISP              0.003       0.001      0.000       0.002       0.005      *

  Specific indirect 14
    OBGEST
    CIG0
    SOCADV
    FHISP              0.000       0.000      0.315      -0.001       0.001

  Specific indirect 15
    OBGEST
    WIC
    SOCADV
    FHISP              0.002       0.001      0.003       0.000       0.003      *

  Specific indirect 16
    OBGEST
    PRGBP
    PAYER
    FHISP              0.000       0.000      0.000       0.000       0.001      *

  Specific indirect 17
    OBGEST
    PRGBP
    CIG0
    FHISP              0.000       0.000      0.048       0.000       0.001

  Specific indirect 18
    OBGEST
    PRGBP
    WIC
    FHISP              0.001       0.000      0.000       0.000       0.001      *

  Specific indirect 19
    OBGEST
    PRGBP
    FAGE
    FHISP              0.000       0.000      0.003       0.000       0.000      *

  Specific indirect 20
    OBGEST
    PRGBP
    SOCADV
    FHISP             -0.010       0.001      0.000      -0.012      -0.008      *

  Specific indirect 21
    OBGEST
    PRGDM
    PAYER
    FHISP              0.000       0.000      0.146       0.000       0.000

  Specific indirect 22
    OBGEST
    PRGDM
    CIG0
    FHISP              0.001       0.000      0.000       0.001       0.002      *

  Specific indirect 23
    OBGEST
    PRGDM
    WIC
    FHISP              0.000       0.000      0.166       0.000       0.000

  Specific indirect 24
    OBGEST
    PRGDM
    FAGE
    FHISP              0.000       0.000      0.003       0.000       0.000      *

  Specific indirect 25
    OBGEST
    PRGDM
    SOCADV
    FHISP             -0.001       0.001      0.023      -0.002       0.000

  Specific indirect 26
    OBGEST
    FAGE
    SOCADV
    FHISP              0.000       0.000      0.354       0.000       0.001

  Specific indirect 27
    OBGEST
    MAGE
    CIG0
    FHISP              0.000       0.000      0.074       0.000       0.000

  Specific indirect 28
    OBGEST
    MAGE
    SOCADV
    FHISP             -0.001       0.000      0.074      -0.001       0.000

  Specific indirect 29
    OBGEST
    MHT
    SOCADV
    FHISP             -0.001       0.000      0.000      -0.001      -0.001      *

  Specific indirect 30
    OBGEST
    BMI
    CIG0
    FHISP              0.000       0.000      0.000       0.000       0.000      *

  Specific indirect 31
    OBGEST
    BMI
    SOCADV
    FHISP              0.008       0.000      0.000       0.008       0.009      *

  Specific indirect 32
    OBGEST
    PRECAREM
    PAYER
    FHISP              0.000       0.000      0.000       0.000       0.000      *

  Specific indirect 33
    OBGEST
    PRECAREM
    CIG0
    FHISP              0.000       0.000      0.000       0.000       0.000      *

  Specific indirect 34
    OBGEST
    PRECAREM
    WIC
    FHISP              0.000       0.000      0.000       0.000       0.000      *

  Specific indirect 35
    OBGEST
    PRECAREM
    SOCADV
    FHISP              0.000       0.000      0.020       0.000       0.000      *

  Specific indirect 36
    OBGEST
    PAYER
    FEDUC
    FAGE
    FHISP              0.000       0.000      0.015       0.000       0.000      *

  Specific indirect 37
    OBGEST
    PAYER
    FEDUC
    SOCADV
    FHISP              0.000       0.000      0.000       0.000       0.000      *

  Specific indirect 38
    OBGEST
    PAYER
    FAGE
    SOCADV
    FHISP              0.000       0.000      0.208       0.000       0.000

  Specific indirect 39
    OBGEST
    MEDUC
    CIG0
    SOCADV
    FHISP              0.000       0.000      0.000       0.000       0.000      *

  Specific indirect 40
    OBGEST
    WIC
    MEDUC
    CIG0
    FHISP              0.000       0.000      0.003       0.000       0.000      *

  Specific indirect 41
    OBGEST
    WIC
    MEDUC
    SOCADV
    FHISP              0.000       0.000      0.003       0.000       0.000      *

  Specific indirect 42
    OBGEST
    WIC
    MAGE
    CIG0
    FHISP              0.000       0.000      0.003       0.000       0.000      *

  Specific indirect 43
    OBGEST
    WIC
    MAGE
    SOCADV
    FHISP              0.000       0.000      0.003       0.000       0.000      *

  Specific indirect 44
    OBGEST
    PRGBP
    PAYER
    FEDUC
    FHISP              0.000       0.000      0.000       0.000       0.000      *

  Specific indirect 45
    OBGEST
    PRGBP
    PAYER
    FAGE
    FHISP              0.000       0.000      0.208       0.000       0.000

  Specific indirect 46
    OBGEST
    PRGBP
    PAYER
    SOCADV
    FHISP              0.002       0.000      0.000       0.002       0.003      *

  Specific indirect 47
    OBGEST
    PRGBP
    MEDUC
    CIG0
    FHISP              0.000       0.000      0.000       0.000       0.000      *

  Specific indirect 48
    OBGEST
    PRGBP
    MEDUC
    SOCADV
    FHISP              0.002       0.000      0.000       0.002       0.003      *

  Specific indirect 49
    OBGEST
    PRGBP
    CIG0
    SOCADV
    FHISP              0.000       0.000      0.048      -0.001       0.000

  Specific indirect 50
    OBGEST
    PRGBP
    WIC
    SOCADV
    FHISP              0.002       0.000      0.000       0.001       0.002      *

  Specific indirect 51
    OBGEST
    PRGBP
    FAGE
    SOCADV
    FHISP             -0.001       0.000      0.000      -0.001      -0.001      *

  Specific indirect 52
    OBGEST
    PRGBP
    MAGE
    CIG0
    FHISP              0.000       0.000      0.000       0.000       0.000      *

  Specific indirect 53
    OBGEST
    PRGBP
    MAGE
    SOCADV
    FHISP              0.002       0.000      0.000       0.002       0.002      *

  Specific indirect 54
    OBGEST
    PRGBP
    MHT
    SOCADV
    FHISP              0.000       0.000      0.000       0.000       0.000      *

  Specific indirect 55
    OBGEST
    PRGBP
    BMI
    CIG0
    FHISP              0.000       0.000      0.000       0.000       0.000      *

  Specific indirect 56
    OBGEST
    PRGBP
    BMI
    SOCADV
    FHISP             -0.006       0.000      0.000      -0.006      -0.006      *

  Specific indirect 57
    OBGEST
    PRGDM
    PAYER
    FEDUC
    FHISP              0.000       0.000      0.146       0.000       0.000

  Specific indirect 58
    OBGEST
    PRGDM
    PAYER
    FAGE
    FHISP              0.000       0.000      0.302       0.000       0.000

  Specific indirect 59
    OBGEST
    PRGDM
    PAYER
    SOCADV
    FHISP              0.000       0.000      0.146       0.000       0.001

  Specific indirect 60
    OBGEST
    PRGDM
    MEDUC
    CIG0
    FHISP              0.000       0.000      0.446       0.000       0.000

  Specific indirect 61
    OBGEST
    PRGDM
    MEDUC
    SOCADV
    FHISP              0.000       0.000      0.446       0.000       0.000

  Specific indirect 62
    OBGEST
    PRGDM
    CIG0
    SOCADV
    FHISP             -0.001       0.000      0.000      -0.001      -0.001      *

  Specific indirect 63
    OBGEST
    PRGDM
    WIC
    SOCADV
    FHISP              0.000       0.000      0.166       0.000       0.000

  Specific indirect 64
    OBGEST
    PRGDM
    FAGE
    SOCADV
    FHISP              0.000       0.000      0.000       0.000       0.000      *

  Specific indirect 65
    OBGEST
    PRGDM
    MAGE
    CIG0
    FHISP              0.000       0.000      0.000       0.000       0.000      *

  Specific indirect 66
    OBGEST
    PRGDM
    MAGE
    SOCADV
    FHISP              0.003       0.000      0.000       0.003       0.004      *

  Specific indirect 67
    OBGEST
    PRGDM
    MHT
    SOCADV
    FHISP              0.000       0.000      0.000       0.000       0.000      *

  Specific indirect 68
    OBGEST
    PRGDM
    BMI
    CIG0
    FHISP              0.000       0.000      0.000       0.000       0.000      *

  Specific indirect 69
    OBGEST
    PRGDM
    BMI
    SOCADV
    FHISP             -0.003       0.000      0.000      -0.003      -0.003      *

  Specific indirect 70
    OBGEST
    MAGE
    CIG0
    SOCADV
    FHISP              0.000       0.000      0.074       0.000       0.000

  Specific indirect 71
    OBGEST
    BMI
    MEDUC
    CIG0
    FHISP              0.000       0.000      0.000       0.000       0.000      *

  Specific indirect 72
    OBGEST
    BMI
    MEDUC
    SOCADV
    FHISP             -0.003       0.000      0.000      -0.003      -0.002      *

  Specific indirect 73
    OBGEST
    BMI
    CIG0
    SOCADV
    FHISP              0.000       0.000      0.000       0.000       0.000      *

  Specific indirect 74
    OBGEST
    BMI
    MAGE
    CIG0
    FHISP              0.000       0.000      0.000       0.000       0.000      *

  Specific indirect 75
    OBGEST
    BMI
    MAGE
    SOCADV
    FHISP             -0.002       0.000      0.000      -0.003      -0.002      *

  Specific indirect 76
    OBGEST
    PRECAREM
    PAYER
    FEDUC
    FHISP              0.000       0.000      0.000       0.000       0.000      *

  Specific indirect 77
    OBGEST
    PRECAREM
    PAYER
    FAGE
    FHISP              0.000       0.000      0.208       0.000       0.000

  Specific indirect 78
    OBGEST
    PRECAREM
    PAYER
    SOCADV
    FHISP              0.001       0.000      0.000       0.001       0.001      *

  Specific indirect 79
    OBGEST
    PRECAREM
    MEDUC
    CIG0
    FHISP              0.000       0.000      0.000       0.000       0.000      *

  Specific indirect 80
    OBGEST
    PRECAREM
    MEDUC
    SOCADV
    FHISP              0.000       0.000      0.000       0.000       0.001      *

  Specific indirect 81
    OBGEST
    PRECAREM
    CIG0
    SOCADV
    FHISP              0.000       0.000      0.000       0.000       0.000      *

  Specific indirect 82
    OBGEST
    PRECAREM
    WIC
    SOCADV
    FHISP              0.000       0.000      0.000       0.000       0.000      *

  Specific indirect 83
    OBGEST
    PRECAREM
    MAGE
    CIG0
    FHISP              0.000       0.000      0.000       0.000       0.000      *

  Specific indirect 84
    OBGEST
    PRECAREM
    MAGE
    SOCADV
    FHISP              0.000       0.000      0.000       0.000       0.000      *

  Specific indirect 85
    OBGEST
    PRECAREM
    BMI
    CIG0
    FHISP              0.000       0.000      0.000       0.000       0.000      *

  Specific indirect 86
    OBGEST
    PRECAREM
    BMI
    SOCADV
    FHISP              0.000       0.000      0.000       0.000       0.000      *

  Specific indirect 87
    OBGEST
    PAYER
    FEDUC
    FAGE
    SOCADV
    FHISP              0.000       0.000      0.012       0.000       0.000      *

  Specific indirect 88
    OBGEST
    WIC
    MEDUC
    CIG0
    SOCADV
    FHISP              0.000       0.000      0.003       0.000       0.000      *

  Specific indirect 89
    OBGEST
    WIC
    MAGE
    CIG0
    SOCADV
    FHISP              0.000       0.000      0.003       0.000       0.000      *

  Specific indirect 90
    OBGEST
    PRGBP
    PAYER
    FEDUC
    FAGE
    FHISP              0.000       0.000      0.015       0.000       0.000      *

  Specific indirect 91
    OBGEST
    PRGBP
    PAYER
    FEDUC
    SOCADV
    FHISP              0.000       0.000      0.000       0.000       0.000      *

  Specific indirect 92
    OBGEST
    PRGBP
    PAYER
    FAGE
    SOCADV
    FHISP              0.000       0.000      0.208       0.000       0.000

  Specific indirect 93
    OBGEST
    PRGBP
    MEDUC
    CIG0
    SOCADV
    FHISP              0.000       0.000      0.000       0.000       0.000      *

  Specific indirect 94
    OBGEST
    PRGBP
    WIC
    MEDUC
    CIG0
    FHISP              0.000       0.000      0.000       0.000       0.000      *

  Specific indirect 95
    OBGEST
    PRGBP
    WIC
    MEDUC
    SOCADV
    FHISP              0.000       0.000      0.000       0.000       0.000      *

  Specific indirect 96
    OBGEST
    PRGBP
    WIC
    MAGE
    CIG0
    FHISP              0.000       0.000      0.000       0.000       0.000      *

  Specific indirect 97
    OBGEST
    PRGBP
    WIC
    MAGE
    SOCADV
    FHISP              0.000       0.000      0.000       0.000       0.000      *

  Specific indirect 98
    OBGEST
    PRGBP
    MAGE
    CIG0
    SOCADV
    FHISP              0.000       0.000      0.000       0.000       0.000      *

  Specific indirect 99
    OBGEST
    PRGBP
    BMI
    MEDUC
    CIG0
    FHISP              0.000       0.000      0.000       0.000       0.000      *

  Specific indirect 100
    OBGEST
    PRGBP
    BMI
    MEDUC
    SOCADV
    FHISP              0.002       0.000      0.000       0.002       0.002      *

  Specific indirect 101
    OBGEST
    PRGBP
    BMI
    CIG0
    SOCADV
    FHISP              0.000       0.000      0.000       0.000       0.000      *

  Specific indirect 102
    OBGEST
    PRGBP
    BMI
    MAGE
    CIG0
    FHISP              0.000       0.000      0.000       0.000       0.000      *

  Specific indirect 103
    OBGEST
    PRGBP
    BMI
    MAGE
    SOCADV
    FHISP              0.002       0.000      0.000       0.002       0.002      *

  Specific indirect 104
    OBGEST
    PRGDM
    PAYER
    FEDUC
    FAGE
    FHISP              0.000       0.000      0.157       0.000       0.000

  Specific indirect 105
    OBGEST
    PRGDM
    PAYER
    FEDUC
    SOCADV
    FHISP              0.000       0.000      0.146       0.000       0.000

  Specific indirect 106
    OBGEST
    PRGDM
    PAYER
    FAGE
    SOCADV
    FHISP              0.000       0.000      0.302       0.000       0.000

  Specific indirect 107
    OBGEST
    PRGDM
    MEDUC
    CIG0
    SOCADV
    FHISP              0.000       0.000      0.446       0.000       0.000

  Specific indirect 108
    OBGEST
    PRGDM
    WIC
    MEDUC
    CIG0
    FHISP              0.000       0.000      0.166       0.000       0.000

  Specific indirect 109
    OBGEST
    PRGDM
    WIC
    MEDUC
    SOCADV
    FHISP              0.000       0.000      0.166       0.000       0.000

  Specific indirect 110
    OBGEST
    PRGDM
    WIC
    MAGE
    CIG0
    FHISP              0.000       0.000      0.166       0.000       0.000

  Specific indirect 111
    OBGEST
    PRGDM
    WIC
    MAGE
    SOCADV
    FHISP              0.000       0.000      0.166       0.000       0.000

  Specific indirect 112
    OBGEST
    PRGDM
    MAGE
    CIG0
    SOCADV
    FHISP              0.000       0.000      0.000       0.000       0.000      *

  Specific indirect 113
    OBGEST
    PRGDM
    BMI
    MEDUC
    CIG0
    FHISP              0.000       0.000      0.000       0.000       0.000      *

  Specific indirect 114
    OBGEST
    PRGDM
    BMI
    MEDUC
    SOCADV
    FHISP              0.001       0.000      0.000       0.001       0.001      *

  Specific indirect 115
    OBGEST
    PRGDM
    BMI
    CIG0
    SOCADV
    FHISP              0.000       0.000      0.000       0.000       0.000      *

  Specific indirect 116
    OBGEST
    PRGDM
    BMI
    MAGE
    CIG0
    FHISP              0.000       0.000      0.000       0.000       0.000      *

  Specific indirect 117
    OBGEST
    PRGDM
    BMI
    MAGE
    SOCADV
    FHISP              0.001       0.000      0.000       0.001       0.001      *

  Specific indirect 118
    OBGEST
    BMI
    MEDUC
    CIG0
    SOCADV
    FHISP              0.000       0.000      0.000       0.000       0.000      *

  Specific indirect 119
    OBGEST
    BMI
    MAGE
    CIG0
    SOCADV
    FHISP              0.000       0.000      0.000       0.000       0.000      *

  Specific indirect 120
    OBGEST
    PRECAREM
    PAYER
    FEDUC
    FAGE
    FHISP              0.000       0.000      0.015       0.000       0.000      *

  Specific indirect 121
    OBGEST
    PRECAREM
    PAYER
    FEDUC
    SOCADV
    FHISP              0.000       0.000      0.000       0.000       0.000      *

  Specific indirect 122
    OBGEST
    PRECAREM
    PAYER
    FAGE
    SOCADV
    FHISP              0.000       0.000      0.208       0.000       0.000

  Specific indirect 123
    OBGEST
    PRECAREM
    MEDUC
    CIG0
    SOCADV
    FHISP              0.000       0.000      0.000       0.000       0.000      *

  Specific indirect 124
    OBGEST
    PRECAREM
    WIC
    MEDUC
    CIG0
    FHISP              0.000       0.000      0.000       0.000       0.000      *

  Specific indirect 125
    OBGEST
    PRECAREM
    WIC
    MEDUC
    SOCADV
    FHISP              0.000       0.000      0.000       0.000       0.000      *

  Specific indirect 126
    OBGEST
    PRECAREM
    WIC
    MAGE
    CIG0
    FHISP              0.000       0.000      0.000       0.000       0.000      *

  Specific indirect 127
    OBGEST
    PRECAREM
    WIC
    MAGE
    SOCADV
    FHISP              0.000       0.000      0.000       0.000       0.000      *

  Specific indirect 128
    OBGEST
    PRECAREM
    MAGE
    CIG0
    SOCADV
    FHISP              0.000       0.000      0.000       0.000       0.000      *

  Specific indirect 129
    OBGEST
    PRECAREM
    BMI
    MEDUC
    CIG0
    FHISP              0.000       0.000      0.000       0.000       0.000      *

  Specific indirect 130
    OBGEST
    PRECAREM
    BMI
    MEDUC
    SOCADV
    FHISP              0.000       0.000      0.000       0.000       0.000      *

  Specific indirect 131
    OBGEST
    PRECAREM
    BMI
    CIG0
    SOCADV
    FHISP              0.000       0.000      0.000       0.000       0.000      *

  Specific indirect 132
    OBGEST
    PRECAREM
    BMI
    MAGE
    CIG0
    FHISP              0.000       0.000      0.000       0.000       0.000      *

  Specific indirect 133
    OBGEST
    PRECAREM
    BMI
    MAGE
    SOCADV
    FHISP              0.000       0.000      0.000       0.000       0.000      *

  Specific indirect 134
    OBGEST
    PRGBP
    PAYER
    FEDUC
    FAGE
    SOCADV
    FHISP              0.000       0.000      0.012       0.000       0.000      *

  Specific indirect 135
    OBGEST
    PRGBP
    WIC
    MEDUC
    CIG0
    SOCADV
    FHISP              0.000       0.000      0.000       0.000       0.000      *

  Specific indirect 136
    OBGEST
    PRGBP
    WIC
    MAGE
    CIG0
    SOCADV
    FHISP              0.000       0.000      0.000       0.000       0.000      *

  Specific indirect 137
    OBGEST
    PRGBP
    BMI
    MEDUC
    CIG0
    SOCADV
    FHISP              0.000       0.000      0.000       0.000       0.000      *

  Specific indirect 138
    OBGEST
    PRGBP
    BMI
    MAGE
    CIG0
    SOCADV
    FHISP              0.000       0.000      0.000       0.000       0.000      *

  Specific indirect 139
    OBGEST
    PRGDM
    PAYER
    FEDUC
    FAGE
    SOCADV
    FHISP              0.000       0.000      0.155       0.000       0.000

  Specific indirect 140
    OBGEST
    PRGDM
    WIC
    MEDUC
    CIG0
    SOCADV
    FHISP              0.000       0.000      0.166       0.000       0.000

  Specific indirect 141
    OBGEST
    PRGDM
    WIC
    MAGE
    CIG0
    SOCADV
    FHISP              0.000       0.000      0.166       0.000       0.000

  Specific indirect 142
    OBGEST
    PRGDM
    BMI
    MEDUC
    CIG0
    SOCADV
    FHISP              0.000       0.000      0.000       0.000       0.000      *

  Specific indirect 143
    OBGEST
    PRGDM
    BMI
    MAGE
    CIG0
    SOCADV
    FHISP              0.000       0.000      0.000       0.000       0.000      *

  Specific indirect 144
    OBGEST
    PRECAREM
    PAYER
    FEDUC
    FAGE
    SOCADV
    FHISP              0.000       0.000      0.012       0.000       0.000      *

  Specific indirect 145
    OBGEST
    PRECAREM
    WIC
    MEDUC
    CIG0
    SOCADV
    FHISP              0.000       0.000      0.000       0.000       0.000      *

  Specific indirect 146
    OBGEST
    PRECAREM
    WIC
    MAGE
    CIG0
    SOCADV
    FHISP              0.000       0.000      0.000       0.000       0.000      *

  Specific indirect 147
    OBGEST
    PRECAREM
    BMI
    MEDUC
    CIG0
    SOCADV
    FHISP              0.000       0.000      0.000       0.000       0.000      *

  Specific indirect 148
    OBGEST
    PRECAREM
    BMI
    MAGE
    CIG0
    SOCADV
    FHISP              0.000       0.000      0.000       0.000       0.000      *

  Direct
    OBGEST
    FHISP             -0.016       0.002      0.000      -0.020      -0.012      *


Effects from OTHF to OBGEST

    Total              0.006       0.002      0.000       0.003       0.010      *
    Total indirect     0.013       0.001      0.000       0.011       0.016      *

  Specific indirect 1
    OBGEST
    PAYER
    OTHF               0.001       0.000      0.000       0.000       0.001      *

  Specific indirect 2
    OBGEST
    CIG0
    OTHF               0.000       0.000      0.315       0.000       0.001

  Specific indirect 3
    OBGEST
    WIC
    OTHF               0.001       0.000      0.003       0.000       0.001      *

  Specific indirect 4
    OBGEST
    PRGBP
    OTHF               0.014       0.001      0.000       0.012       0.016      *

  Specific indirect 5
    OBGEST
    PRGDM
    OTHF              -0.004       0.000      0.000      -0.005      -0.003      *

  Specific indirect 6
    OBGEST
    FAGE
    OTHF               0.000       0.000      0.354       0.000       0.000

  Specific indirect 7
    OBGEST
    PRECAREM
    OTHF               0.001       0.000      0.000       0.001       0.001      *

  Specific indirect 8
    OBGEST
    SOCADV
    OTHF               0.000       0.000      0.010       0.000       0.001      *

  Specific indirect 9
    OBGEST
    PAYER
    FEDUC
    OTHF               0.000       0.000      0.000       0.000       0.000      *

  Specific indirect 10
    OBGEST
    PAYER
    FAGE
    OTHF               0.000       0.000      0.208       0.000       0.000

  Specific indirect 11
    OBGEST
    PAYER
    SOCADV
    OTHF               0.000       0.000      0.010       0.000       0.000      *

  Specific indirect 12
    OBGEST
    MEDUC
    CIG0
    OTHF               0.000       0.000      0.000       0.000       0.000      *

  Specific indirect 13
    OBGEST
    MEDUC
    SOCADV
    OTHF               0.000       0.000      0.010       0.000       0.000      *

  Specific indirect 14
    OBGEST
    CIG0
    SOCADV
    OTHF               0.000       0.000      0.319       0.000       0.000

  Specific indirect 15
    OBGEST
    WIC
    SOCADV
    OTHF               0.000       0.000      0.013       0.000       0.000

  Specific indirect 16
    OBGEST
    PRGBP
    PAYER
    OTHF               0.000       0.000      0.000       0.000       0.001      *

  Specific indirect 17
    OBGEST
    PRGBP
    CIG0
    OTHF               0.000       0.000      0.048       0.000       0.000

  Specific indirect 18
    OBGEST
    PRGBP
    WIC
    OTHF               0.001       0.000      0.000       0.000       0.001      *

  Specific indirect 19
    OBGEST
    PRGBP
    FAGE
    OTHF               0.000       0.000      0.000       0.000       0.000      *

  Specific indirect 20
    OBGEST
    PRGBP
    SOCADV
    OTHF               0.000       0.000      0.010       0.000       0.000      *

  Specific indirect 21
    OBGEST
    PRGDM
    PAYER
    OTHF               0.000       0.000      0.146       0.000       0.000

  Specific indirect 22
    OBGEST
    PRGDM
    CIG0
    OTHF               0.000       0.000      0.000       0.000       0.001      *

  Specific indirect 23
    OBGEST
    PRGDM
    WIC
    OTHF               0.000       0.000      0.166       0.000       0.000

  Specific indirect 24
    OBGEST
    PRGDM
    FAGE
    OTHF               0.000       0.000      0.000       0.000       0.000      *

  Specific indirect 25
    OBGEST
    PRGDM
    SOCADV
    OTHF               0.000       0.000      0.033       0.000       0.000

  Specific indirect 26
    OBGEST
    FAGE
    SOCADV
    OTHF               0.000       0.000      0.357       0.000       0.000

  Specific indirect 27
    OBGEST
    MAGE
    CIG0
    OTHF               0.000       0.000      0.074       0.000       0.000

  Specific indirect 28
    OBGEST
    MAGE
    SOCADV
    OTHF               0.000       0.000      0.083       0.000       0.000

  Specific indirect 29
    OBGEST
    MHT
    SOCADV
    OTHF               0.000       0.000      0.010       0.000       0.000      *

  Specific indirect 30
    OBGEST
    BMI
    CIG0
    OTHF               0.000       0.000      0.000       0.000       0.000      *

  Specific indirect 31
    OBGEST
    BMI
    SOCADV
    OTHF               0.000       0.000      0.010       0.000       0.000      *

  Specific indirect 32
    OBGEST
    PRECAREM
    PAYER
    OTHF               0.000       0.000      0.000       0.000       0.000      *

  Specific indirect 33
    OBGEST
    PRECAREM
    CIG0
    OTHF               0.000       0.000      0.000       0.000       0.000      *

  Specific indirect 34
    OBGEST
    PRECAREM
    WIC
    OTHF               0.000       0.000      0.000       0.000       0.000      *

  Specific indirect 35
    OBGEST
    PRECAREM
    SOCADV
    OTHF               0.000       0.000      0.029       0.000       0.000

  Specific indirect 36
    OBGEST
    PAYER
    FEDUC
    FAGE
    OTHF               0.000       0.000      0.012       0.000       0.000      *

  Specific indirect 37
    OBGEST
    PAYER
    FEDUC
    SOCADV
    OTHF               0.000       0.000      0.010       0.000       0.000      *

  Specific indirect 38
    OBGEST
    PAYER
    FAGE
    SOCADV
    OTHF               0.000       0.000      0.214       0.000       0.000

  Specific indirect 39
    OBGEST
    MEDUC
    CIG0
    SOCADV
    OTHF               0.000       0.000      0.010       0.000       0.000      *

  Specific indirect 40
    OBGEST
    WIC
    MEDUC
    CIG0
    OTHF               0.000       0.000      0.003       0.000       0.000      *

  Specific indirect 41
    OBGEST
    WIC
    MEDUC
    SOCADV
    OTHF               0.000       0.000      0.013       0.000       0.000

  Specific indirect 42
    OBGEST
    WIC
    MAGE
    CIG0
    OTHF               0.000       0.000      0.003       0.000       0.000      *

  Specific indirect 43
    OBGEST
    WIC
    MAGE
    SOCADV
    OTHF               0.000       0.000      0.013       0.000       0.000

  Specific indirect 44
    OBGEST
    PRGBP
    PAYER
    FEDUC
    OTHF               0.000       0.000      0.000       0.000       0.000      *

  Specific indirect 45
    OBGEST
    PRGBP
    PAYER
    FAGE
    OTHF               0.000       0.000      0.208       0.000       0.000

  Specific indirect 46
    OBGEST
    PRGBP
    PAYER
    SOCADV
    OTHF               0.000       0.000      0.010       0.000       0.000      *

  Specific indirect 47
    OBGEST
    PRGBP
    MEDUC
    CIG0
    OTHF               0.000       0.000      0.000       0.000       0.000      *

  Specific indirect 48
    OBGEST
    PRGBP
    MEDUC
    SOCADV
    OTHF               0.000       0.000      0.010       0.000       0.000      *

  Specific indirect 49
    OBGEST
    PRGBP
    CIG0
    SOCADV
    OTHF               0.000       0.000      0.056       0.000       0.000

  Specific indirect 50
    OBGEST
    PRGBP
    WIC
    SOCADV
    OTHF               0.000       0.000      0.010       0.000       0.000      *

  Specific indirect 51
    OBGEST
    PRGBP
    FAGE
    SOCADV
    OTHF               0.000       0.000      0.010       0.000       0.000      *

  Specific indirect 52
    OBGEST
    PRGBP
    MAGE
    CIG0
    OTHF               0.000       0.000      0.000       0.000       0.000      *

  Specific indirect 53
    OBGEST
    PRGBP
    MAGE
    SOCADV
    OTHF               0.000       0.000      0.010       0.000       0.000      *

  Specific indirect 54
    OBGEST
    PRGBP
    MHT
    SOCADV
    OTHF               0.000       0.000      0.010       0.000       0.000      *

  Specific indirect 55
    OBGEST
    PRGBP
    BMI
    CIG0
    OTHF               0.000       0.000      0.000       0.000       0.000      *

  Specific indirect 56
    OBGEST
    PRGBP
    BMI
    SOCADV
    OTHF               0.000       0.000      0.010       0.000       0.000      *

  Specific indirect 57
    OBGEST
    PRGDM
    PAYER
    FEDUC
    OTHF               0.000       0.000      0.146       0.000       0.000

  Specific indirect 58
    OBGEST
    PRGDM
    PAYER
    FAGE
    OTHF               0.000       0.000      0.302       0.000       0.000

  Specific indirect 59
    OBGEST
    PRGDM
    PAYER
    SOCADV
    OTHF               0.000       0.000      0.154       0.000       0.000

  Specific indirect 60
    OBGEST
    PRGDM
    MEDUC
    CIG0
    OTHF               0.000       0.000      0.446       0.000       0.000

  Specific indirect 61
    OBGEST
    PRGDM
    MEDUC
    SOCADV
    OTHF               0.000       0.000      0.448       0.000       0.000

  Specific indirect 62
    OBGEST
    PRGDM
    CIG0
    SOCADV
    OTHF               0.000       0.000      0.010       0.000       0.000      *

  Specific indirect 63
    OBGEST
    PRGDM
    WIC
    SOCADV
    OTHF               0.000       0.000      0.172       0.000       0.000

  Specific indirect 64
    OBGEST
    PRGDM
    FAGE
    SOCADV
    OTHF               0.000       0.000      0.010       0.000       0.000      *

  Specific indirect 65
    OBGEST
    PRGDM
    MAGE
    CIG0
    OTHF               0.000       0.000      0.000       0.000       0.000      *

  Specific indirect 66
    OBGEST
    PRGDM
    MAGE
    SOCADV
    OTHF               0.000       0.000      0.010       0.000       0.000      *

  Specific indirect 67
    OBGEST
    PRGDM
    MHT
    SOCADV
    OTHF               0.000       0.000      0.010       0.000       0.000      *

  Specific indirect 68
    OBGEST
    PRGDM
    BMI
    CIG0
    OTHF               0.000       0.000      0.000       0.000       0.000      *

  Specific indirect 69
    OBGEST
    PRGDM
    BMI
    SOCADV
    OTHF               0.000       0.000      0.010       0.000       0.000      *

  Specific indirect 70
    OBGEST
    MAGE
    CIG0
    SOCADV
    OTHF               0.000       0.000      0.083       0.000       0.000

  Specific indirect 71
    OBGEST
    BMI
    MEDUC
    CIG0
    OTHF               0.000       0.000      0.000       0.000       0.000      *

  Specific indirect 72
    OBGEST
    BMI
    MEDUC
    SOCADV
    OTHF               0.000       0.000      0.010       0.000       0.000      *

  Specific indirect 73
    OBGEST
    BMI
    CIG0
    SOCADV
    OTHF               0.000       0.000      0.010       0.000       0.000      *

  Specific indirect 74
    OBGEST
    BMI
    MAGE
    CIG0
    OTHF               0.000       0.000      0.000       0.000       0.000      *

  Specific indirect 75
    OBGEST
    BMI
    MAGE
    SOCADV
    OTHF               0.000       0.000      0.010       0.000       0.000      *

  Specific indirect 76
    OBGEST
    PRECAREM
    PAYER
    FEDUC
    OTHF               0.000       0.000      0.000       0.000       0.000      *

  Specific indirect 77
    OBGEST
    PRECAREM
    PAYER
    FAGE
    OTHF               0.000       0.000      0.208       0.000       0.000

  Specific indirect 78
    OBGEST
    PRECAREM
    PAYER
    SOCADV
    OTHF               0.000       0.000      0.010       0.000       0.000      *

  Specific indirect 79
    OBGEST
    PRECAREM
    MEDUC
    CIG0
    OTHF               0.000       0.000      0.000       0.000       0.000      *

  Specific indirect 80
    OBGEST
    PRECAREM
    MEDUC
    SOCADV
    OTHF               0.000       0.000      0.010       0.000       0.000      *

  Specific indirect 81
    OBGEST
    PRECAREM
    CIG0
    SOCADV
    OTHF               0.000       0.000      0.010       0.000       0.000      *

  Specific indirect 82
    OBGEST
    PRECAREM
    WIC
    SOCADV
    OTHF               0.000       0.000      0.010       0.000       0.000      *

  Specific indirect 83
    OBGEST
    PRECAREM
    MAGE
    CIG0
    OTHF               0.000       0.000      0.000       0.000       0.000      *

  Specific indirect 84
    OBGEST
    PRECAREM
    MAGE
    SOCADV
    OTHF               0.000       0.000      0.010       0.000       0.000      *

  Specific indirect 85
    OBGEST
    PRECAREM
    BMI
    CIG0
    OTHF               0.000       0.000      0.000       0.000       0.000      *

  Specific indirect 86
    OBGEST
    PRECAREM
    BMI
    SOCADV
    OTHF               0.000       0.000      0.010       0.000       0.000      *

  Specific indirect 87
    OBGEST
    PAYER
    FEDUC
    FAGE
    SOCADV
    OTHF               0.000       0.000      0.021       0.000       0.000

  Specific indirect 88
    OBGEST
    WIC
    MEDUC
    CIG0
    SOCADV
    OTHF               0.000       0.000      0.013       0.000       0.000

  Specific indirect 89
    OBGEST
    WIC
    MAGE
    CIG0
    SOCADV
    OTHF               0.000       0.000      0.013       0.000       0.000

  Specific indirect 90
    OBGEST
    PRGBP
    PAYER
    FEDUC
    FAGE
    OTHF               0.000       0.000      0.012       0.000       0.000      *

  Specific indirect 91
    OBGEST
    PRGBP
    PAYER
    FEDUC
    SOCADV
    OTHF               0.000       0.000      0.010       0.000       0.000      *

  Specific indirect 92
    OBGEST
    PRGBP
    PAYER
    FAGE
    SOCADV
    OTHF               0.000       0.000      0.214       0.000       0.000

  Specific indirect 93
    OBGEST
    PRGBP
    MEDUC
    CIG0
    SOCADV
    OTHF               0.000       0.000      0.010       0.000       0.000      *

  Specific indirect 94
    OBGEST
    PRGBP
    WIC
    MEDUC
    CIG0
    OTHF               0.000       0.000      0.000       0.000       0.000      *

  Specific indirect 95
    OBGEST
    PRGBP
    WIC
    MEDUC
    SOCADV
    OTHF               0.000       0.000      0.010       0.000       0.000

  Specific indirect 96
    OBGEST
    PRGBP
    WIC
    MAGE
    CIG0
    OTHF               0.000       0.000      0.000       0.000       0.000      *

  Specific indirect 97
    OBGEST
    PRGBP
    WIC
    MAGE
    SOCADV
    OTHF               0.000       0.000      0.010       0.000       0.000      *

  Specific indirect 98
    OBGEST
    PRGBP
    MAGE
    CIG0
    SOCADV
    OTHF               0.000       0.000      0.010       0.000       0.000      *

  Specific indirect 99
    OBGEST
    PRGBP
    BMI
    MEDUC
    CIG0
    OTHF               0.000       0.000      0.000       0.000       0.000      *

  Specific indirect 100
    OBGEST
    PRGBP
    BMI
    MEDUC
    SOCADV
    OTHF               0.000       0.000      0.010       0.000       0.000      *

  Specific indirect 101
    OBGEST
    PRGBP
    BMI
    CIG0
    SOCADV
    OTHF               0.000       0.000      0.010       0.000       0.000      *

  Specific indirect 102
    OBGEST
    PRGBP
    BMI
    MAGE
    CIG0
    OTHF               0.000       0.000      0.000       0.000       0.000      *

  Specific indirect 103
    OBGEST
    PRGBP
    BMI
    MAGE
    SOCADV
    OTHF               0.000       0.000      0.010       0.000       0.000      *

  Specific indirect 104
    OBGEST
    PRGDM
    PAYER
    FEDUC
    FAGE
    OTHF               0.000       0.000      0.155       0.000       0.000

  Specific indirect 105
    OBGEST
    PRGDM
    PAYER
    FEDUC
    SOCADV
    OTHF               0.000       0.000      0.154       0.000       0.000

  Specific indirect 106
    OBGEST
    PRGDM
    PAYER
    FAGE
    SOCADV
    OTHF               0.000       0.000      0.307       0.000       0.000

  Specific indirect 107
    OBGEST
    PRGDM
    MEDUC
    CIG0
    SOCADV
    OTHF               0.000       0.000      0.448       0.000       0.000

  Specific indirect 108
    OBGEST
    PRGDM
    WIC
    MEDUC
    CIG0
    OTHF               0.000       0.000      0.166       0.000       0.000

  Specific indirect 109
    OBGEST
    PRGDM
    WIC
    MEDUC
    SOCADV
    OTHF               0.000       0.000      0.172       0.000       0.000

  Specific indirect 110
    OBGEST
    PRGDM
    WIC
    MAGE
    CIG0
    OTHF               0.000       0.000      0.166       0.000       0.000

  Specific indirect 111
    OBGEST
    PRGDM
    WIC
    MAGE
    SOCADV
    OTHF               0.000       0.000      0.172       0.000       0.000

  Specific indirect 112
    OBGEST
    PRGDM
    MAGE
    CIG0
    SOCADV
    OTHF               0.000       0.000      0.010       0.000       0.000      *

  Specific indirect 113
    OBGEST
    PRGDM
    BMI
    MEDUC
    CIG0
    OTHF               0.000       0.000      0.000       0.000       0.000      *

  Specific indirect 114
    OBGEST
    PRGDM
    BMI
    MEDUC
    SOCADV
    OTHF               0.000       0.000      0.010       0.000       0.000      *

  Specific indirect 115
    OBGEST
    PRGDM
    BMI
    CIG0
    SOCADV
    OTHF               0.000       0.000      0.010       0.000       0.000      *

  Specific indirect 116
    OBGEST
    PRGDM
    BMI
    MAGE
    CIG0
    OTHF               0.000       0.000      0.000       0.000       0.000      *

  Specific indirect 117
    OBGEST
    PRGDM
    BMI
    MAGE
    SOCADV
    OTHF               0.000       0.000      0.010       0.000       0.000      *

  Specific indirect 118
    OBGEST
    BMI
    MEDUC
    CIG0
    SOCADV
    OTHF               0.000       0.000      0.010       0.000       0.000      *

  Specific indirect 119
    OBGEST
    BMI
    MAGE
    CIG0
    SOCADV
    OTHF               0.000       0.000      0.010       0.000       0.000      *

  Specific indirect 120
    OBGEST
    PRECAREM
    PAYER
    FEDUC
    FAGE
    OTHF               0.000       0.000      0.012       0.000       0.000      *

  Specific indirect 121
    OBGEST
    PRECAREM
    PAYER
    FEDUC
    SOCADV
    OTHF               0.000       0.000      0.010       0.000       0.000      *

  Specific indirect 122
    OBGEST
    PRECAREM
    PAYER
    FAGE
    SOCADV
    OTHF               0.000       0.000      0.214       0.000       0.000

  Specific indirect 123
    OBGEST
    PRECAREM
    MEDUC
    CIG0
    SOCADV
    OTHF               0.000       0.000      0.010       0.000       0.000      *

  Specific indirect 124
    OBGEST
    PRECAREM
    WIC
    MEDUC
    CIG0
    OTHF               0.000       0.000      0.000       0.000       0.000      *

  Specific indirect 125
    OBGEST
    PRECAREM
    WIC
    MEDUC
    SOCADV
    OTHF               0.000       0.000      0.010       0.000       0.000

  Specific indirect 126
    OBGEST
    PRECAREM
    WIC
    MAGE
    CIG0
    OTHF               0.000       0.000      0.000       0.000       0.000      *

  Specific indirect 127
    OBGEST
    PRECAREM
    WIC
    MAGE
    SOCADV
    OTHF               0.000       0.000      0.010       0.000       0.000      *

  Specific indirect 128
    OBGEST
    PRECAREM
    MAGE
    CIG0
    SOCADV
    OTHF               0.000       0.000      0.010       0.000       0.000      *

  Specific indirect 129
    OBGEST
    PRECAREM
    BMI
    MEDUC
    CIG0
    OTHF               0.000       0.000      0.000       0.000       0.000      *

  Specific indirect 130
    OBGEST
    PRECAREM
    BMI
    MEDUC
    SOCADV
    OTHF               0.000       0.000      0.010       0.000       0.000      *

  Specific indirect 131
    OBGEST
    PRECAREM
    BMI
    CIG0
    SOCADV
    OTHF               0.000       0.000      0.010       0.000       0.000      *

  Specific indirect 132
    OBGEST
    PRECAREM
    BMI
    MAGE
    CIG0
    OTHF               0.000       0.000      0.000       0.000       0.000      *

  Specific indirect 133
    OBGEST
    PRECAREM
    BMI
    MAGE
    SOCADV
    OTHF               0.000       0.000      0.010       0.000       0.000      *

  Specific indirect 134
    OBGEST
    PRGBP
    PAYER
    FEDUC
    FAGE
    SOCADV
    OTHF               0.000       0.000      0.021       0.000       0.000

  Specific indirect 135
    OBGEST
    PRGBP
    WIC
    MEDUC
    CIG0
    SOCADV
    OTHF               0.000       0.000      0.010       0.000       0.000

  Specific indirect 136
    OBGEST
    PRGBP
    WIC
    MAGE
    CIG0
    SOCADV
    OTHF               0.000       0.000      0.010       0.000       0.000      *

  Specific indirect 137
    OBGEST
    PRGBP
    BMI
    MEDUC
    CIG0
    SOCADV
    OTHF               0.000       0.000      0.010       0.000       0.000      *

  Specific indirect 138
    OBGEST
    PRGBP
    BMI
    MAGE
    CIG0
    SOCADV
    OTHF               0.000       0.000      0.010       0.000       0.000      *

  Specific indirect 139
    OBGEST
    PRGDM
    PAYER
    FEDUC
    FAGE
    SOCADV
    OTHF               0.000       0.000      0.161       0.000       0.000

  Specific indirect 140
    OBGEST
    PRGDM
    WIC
    MEDUC
    CIG0
    SOCADV
    OTHF               0.000       0.000      0.172       0.000       0.000

  Specific indirect 141
    OBGEST
    PRGDM
    WIC
    MAGE
    CIG0
    SOCADV
    OTHF               0.000       0.000      0.172       0.000       0.000

  Specific indirect 142
    OBGEST
    PRGDM
    BMI
    MEDUC
    CIG0
    SOCADV
    OTHF               0.000       0.000      0.010       0.000       0.000      *

  Specific indirect 143
    OBGEST
    PRGDM
    BMI
    MAGE
    CIG0
    SOCADV
    OTHF               0.000       0.000      0.010       0.000       0.000      *

  Specific indirect 144
    OBGEST
    PRECAREM
    PAYER
    FEDUC
    FAGE
    SOCADV
    OTHF               0.000       0.000      0.021       0.000       0.000

  Specific indirect 145
    OBGEST
    PRECAREM
    WIC
    MEDUC
    CIG0
    SOCADV
    OTHF               0.000       0.000      0.010       0.000       0.000      *

  Specific indirect 146
    OBGEST
    PRECAREM
    WIC
    MAGE
    CIG0
    SOCADV
    OTHF               0.000       0.000      0.010       0.000       0.000      *

  Specific indirect 147
    OBGEST
    PRECAREM
    BMI
    MEDUC
    CIG0
    SOCADV
    OTHF               0.000       0.000      0.010       0.000       0.000      *

  Specific indirect 148
    OBGEST
    PRECAREM
    BMI
    MAGE
    CIG0
    SOCADV
    OTHF               0.000       0.000      0.010       0.000       0.000      *

  Direct
    OBGEST
    OTHF              -0.007       0.002      0.000      -0.011      -0.003      *


Effects from SOCADV to OBGEST

    Total              0.062       0.002      0.000       0.058       0.067      *
    Total indirect    -0.027       0.010      0.002      -0.047      -0.009      *

  Specific indirect 1
    OBGEST
    PAYER
    SOCADV            -0.014       0.004      0.000      -0.022      -0.007      *

  Specific indirect 2
    OBGEST
    MEDUC
    SOCADV            -0.016       0.004      0.000      -0.024      -0.008      *

  Specific indirect 3
    OBGEST
    CIG0
    SOCADV             0.001       0.002      0.315      -0.003       0.004

  Specific indirect 4
    OBGEST
    WIC
    SOCADV            -0.009       0.003      0.003      -0.015      -0.002      *

  Specific indirect 5
    OBGEST
    PRGBP
    SOCADV             0.054       0.006      0.000       0.043       0.065      *

  Specific indirect 6
    OBGEST
    PRGDM
    SOCADV             0.006       0.003      0.023       0.000       0.011

  Specific indirect 7
    OBGEST
    FAGE
    SOCADV             0.000       0.001      0.354      -0.003       0.002

  Specific indirect 8
    OBGEST
    MAGE
    SOCADV             0.003       0.002      0.074      -0.001       0.007

  Specific indirect 9
    OBGEST
    MHT
    SOCADV             0.006       0.000      0.000       0.006       0.007      *

  Specific indirect 10
    OBGEST
    BMI
    SOCADV            -0.043       0.002      0.000      -0.047      -0.040      *

  Specific indirect 11
    OBGEST
    PRECAREM
    SOCADV            -0.001       0.000      0.020      -0.002       0.000      *

  Specific indirect 12
    OBGEST
    PAYER
    FEDUC
    SOCADV             0.001       0.000      0.000       0.000       0.001      *

  Specific indirect 13
    OBGEST
    PAYER
    FAGE
    SOCADV             0.000       0.000      0.208       0.000       0.000

  Specific indirect 14
    OBGEST
    MEDUC
    CIG0
    SOCADV            -0.001       0.000      0.000      -0.001       0.000      *

  Specific indirect 15
    OBGEST
    WIC
    MEDUC
    SOCADV             0.000       0.000      0.003       0.000       0.001      *

  Specific indirect 16
    OBGEST
    WIC
    MAGE
    SOCADV            -0.001       0.000      0.003      -0.001       0.000      *

  Specific indirect 17
    OBGEST
    PRGBP
    PAYER
    SOCADV            -0.012       0.002      0.000      -0.015      -0.008      *

  Specific indirect 18
    OBGEST
    PRGBP
    MEDUC
    SOCADV            -0.012       0.002      0.000      -0.016      -0.008      *

  Specific indirect 19
    OBGEST
    PRGBP
    CIG0
    SOCADV             0.002       0.001      0.048       0.000       0.003

  Specific indirect 20
    OBGEST
    PRGBP
    WIC
    SOCADV            -0.009       0.002      0.000      -0.013      -0.006      *

  Specific indirect 21
    OBGEST
    PRGBP
    FAGE
    SOCADV             0.004       0.001      0.000       0.003       0.005      *

  Specific indirect 22
    OBGEST
    PRGBP
    MAGE
    SOCADV            -0.011       0.001      0.000      -0.013      -0.009      *

  Specific indirect 23
    OBGEST
    PRGBP
    MHT
    SOCADV            -0.001       0.000      0.000      -0.001      -0.001      *

  Specific indirect 24
    OBGEST
    PRGBP
    BMI
    SOCADV             0.032       0.001      0.000       0.031       0.034      *

  Specific indirect 25
    OBGEST
    PRGDM
    PAYER
    SOCADV            -0.001       0.001      0.146      -0.003       0.001

  Specific indirect 26
    OBGEST
    PRGDM
    MEDUC
    SOCADV             0.000       0.001      0.446      -0.002       0.002

  Specific indirect 27
    OBGEST
    PRGDM
    CIG0
    SOCADV             0.004       0.001      0.000       0.003       0.005      *

  Specific indirect 28
    OBGEST
    PRGDM
    WIC
    SOCADV             0.001       0.001      0.166      -0.001       0.002

  Specific indirect 29
    OBGEST
    PRGDM
    FAGE
    SOCADV            -0.001       0.000      0.000      -0.002      -0.001      *

  Specific indirect 30
    OBGEST
    PRGDM
    MAGE
    SOCADV            -0.018       0.001      0.000      -0.019      -0.017      *

  Specific indirect 31
    OBGEST
    PRGDM
    MHT
    SOCADV             0.002       0.000      0.000       0.002       0.002      *

  Specific indirect 32
    OBGEST
    PRGDM
    BMI
    SOCADV             0.015       0.001      0.000       0.014       0.016      *

  Specific indirect 33
    OBGEST
    MAGE
    CIG0
    SOCADV             0.000       0.000      0.074       0.000       0.000

  Specific indirect 34
    OBGEST
    BMI
    MEDUC
    SOCADV             0.014       0.001      0.000       0.013       0.016      *

  Specific indirect 35
    OBGEST
    BMI
    CIG0
    SOCADV             0.001       0.000      0.000       0.000       0.001      *

  Specific indirect 36
    OBGEST
    BMI
    MAGE
    SOCADV             0.013       0.000      0.000       0.012       0.014      *

  Specific indirect 37
    OBGEST
    PRECAREM
    PAYER
    SOCADV            -0.005       0.000      0.000      -0.006      -0.005      *

  Specific indirect 38
    OBGEST
    PRECAREM
    MEDUC
    SOCADV            -0.002       0.000      0.000      -0.003      -0.002      *

  Specific indirect 39
    OBGEST
    PRECAREM
    CIG0
    SOCADV            -0.001       0.000      0.000      -0.001       0.000      *

  Specific indirect 40
    OBGEST
    PRECAREM
    WIC
    SOCADV             0.002       0.000      0.000       0.002       0.003      *

  Specific indirect 41
    OBGEST
    PRECAREM
    MAGE
    SOCADV            -0.001       0.000      0.000      -0.001      -0.001      *

  Specific indirect 42
    OBGEST
    PRECAREM
    BMI
    SOCADV             0.001       0.000      0.000       0.000       0.001      *

  Specific indirect 43
    OBGEST
    PAYER
    FEDUC
    FAGE
    SOCADV             0.000       0.000      0.012       0.000       0.000      *

  Specific indirect 44
    OBGEST
    WIC
    MEDUC
    CIG0
    SOCADV             0.000       0.000      0.003       0.000       0.000      *

  Specific indirect 45
    OBGEST
    WIC
    MAGE
    CIG0
    SOCADV             0.000       0.000      0.003       0.000       0.000      *

  Specific indirect 46
    OBGEST
    PRGBP
    PAYER
    FEDUC
    SOCADV             0.001       0.000      0.000       0.000       0.001      *

  Specific indirect 47
    OBGEST
    PRGBP
    PAYER
    FAGE
    SOCADV             0.000       0.000      0.208       0.000       0.000

  Specific indirect 48
    OBGEST
    PRGBP
    MEDUC
    CIG0
    SOCADV             0.000       0.000      0.000      -0.001       0.000      *

  Specific indirect 49
    OBGEST
    PRGBP
    WIC
    MEDUC
    SOCADV             0.000       0.000      0.000       0.000       0.001      *

  Specific indirect 50
    OBGEST
    PRGBP
    WIC
    MAGE
    SOCADV            -0.001       0.000      0.000      -0.001       0.000      *

  Specific indirect 51
    OBGEST
    PRGBP
    MAGE
    CIG0
    SOCADV             0.000       0.000      0.000       0.000       0.000      *

  Specific indirect 52
    OBGEST
    PRGBP
    BMI
    MEDUC
    SOCADV            -0.011       0.000      0.000      -0.012      -0.010      *

  Specific indirect 53
    OBGEST
    PRGBP
    BMI
    CIG0
    SOCADV             0.000       0.000      0.000      -0.001       0.000      *

  Specific indirect 54
    OBGEST
    PRGBP
    BMI
    MAGE
    SOCADV            -0.010       0.000      0.000      -0.010      -0.009      *

  Specific indirect 55
    OBGEST
    PRGDM
    PAYER
    FEDUC
    SOCADV             0.000       0.000      0.146       0.000       0.000

  Specific indirect 56
    OBGEST
    PRGDM
    PAYER
    FAGE
    SOCADV             0.000       0.000      0.302       0.000       0.000

  Specific indirect 57
    OBGEST
    PRGDM
    MEDUC
    CIG0
    SOCADV             0.000       0.000      0.446       0.000       0.000

  Specific indirect 58
    OBGEST
    PRGDM
    WIC
    MEDUC
    SOCADV             0.000       0.000      0.166       0.000       0.000

  Specific indirect 59
    OBGEST
    PRGDM
    WIC
    MAGE
    SOCADV             0.000       0.000      0.166       0.000       0.000

  Specific indirect 60
    OBGEST
    PRGDM
    MAGE
    CIG0
    SOCADV             0.000       0.000      0.000       0.000       0.000      *

  Specific indirect 61
    OBGEST
    PRGDM
    BMI
    MEDUC
    SOCADV            -0.005       0.000      0.000      -0.006      -0.005      *

  Specific indirect 62
    OBGEST
    PRGDM
    BMI
    CIG0
    SOCADV             0.000       0.000      0.000       0.000       0.000      *

  Specific indirect 63
    OBGEST
    PRGDM
    BMI
    MAGE
    SOCADV            -0.005       0.000      0.000      -0.005      -0.004      *

  Specific indirect 64
    OBGEST
    BMI
    MEDUC
    CIG0
    SOCADV             0.001       0.000      0.000       0.000       0.001      *

  Specific indirect 65
    OBGEST
    BMI
    MAGE
    CIG0
    SOCADV             0.000       0.000      0.000       0.000       0.000      *

  Specific indirect 66
    OBGEST
    PRECAREM
    PAYER
    FEDUC
    SOCADV             0.000       0.000      0.000       0.000       0.000      *

  Specific indirect 67
    OBGEST
    PRECAREM
    PAYER
    FAGE
    SOCADV             0.000       0.000      0.208       0.000       0.000

  Specific indirect 68
    OBGEST
    PRECAREM
    MEDUC
    CIG0
    SOCADV             0.000       0.000      0.000       0.000       0.000      *

  Specific indirect 69
    OBGEST
    PRECAREM
    WIC
    MEDUC
    SOCADV             0.000       0.000      0.000       0.000       0.000      *

  Specific indirect 70
    OBGEST
    PRECAREM
    WIC
    MAGE
    SOCADV             0.000       0.000      0.000       0.000       0.000      *

  Specific indirect 71
    OBGEST
    PRECAREM
    MAGE
    CIG0
    SOCADV             0.000       0.000      0.000       0.000       0.000      *

  Specific indirect 72
    OBGEST
    PRECAREM
    BMI
    MEDUC
    SOCADV             0.000       0.000      0.000       0.000       0.000      *

  Specific indirect 73
    OBGEST
    PRECAREM
    BMI
    CIG0
    SOCADV             0.000       0.000      0.000       0.000       0.000      *

  Specific indirect 74
    OBGEST
    PRECAREM
    BMI
    MAGE
    SOCADV             0.000       0.000      0.000       0.000       0.000      *

  Specific indirect 75
    OBGEST
    PRGBP
    PAYER
    FEDUC
    FAGE
    SOCADV             0.000       0.000      0.012       0.000       0.000      *

  Specific indirect 76
    OBGEST
    PRGBP
    WIC
    MEDUC
    CIG0
    SOCADV             0.000       0.000      0.000       0.000       0.000      *

  Specific indirect 77
    OBGEST
    PRGBP
    WIC
    MAGE
    CIG0
    SOCADV             0.000       0.000      0.000       0.000       0.000      *

  Specific indirect 78
    OBGEST
    PRGBP
    BMI
    MEDUC
    CIG0
    SOCADV             0.000       0.000      0.000       0.000       0.000      *

  Specific indirect 79
    OBGEST
    PRGBP
    BMI
    MAGE
    CIG0
    SOCADV             0.000       0.000      0.000       0.000       0.000      *

  Specific indirect 80
    OBGEST
    PRGDM
    PAYER
    FEDUC
    FAGE
    SOCADV             0.000       0.000      0.155       0.000       0.000

  Specific indirect 81
    OBGEST
    PRGDM
    WIC
    MEDUC
    CIG0
    SOCADV             0.000       0.000      0.166       0.000       0.000

  Specific indirect 82
    OBGEST
    PRGDM
    WIC
    MAGE
    CIG0
    SOCADV             0.000       0.000      0.166       0.000       0.000

  Specific indirect 83
    OBGEST
    PRGDM
    BMI
    MEDUC
    CIG0
    SOCADV             0.000       0.000      0.000       0.000       0.000      *

  Specific indirect 84
    OBGEST
    PRGDM
    BMI
    MAGE
    CIG0
    SOCADV             0.000       0.000      0.000       0.000       0.000      *

  Specific indirect 85
    OBGEST
    PRECAREM
    PAYER
    FEDUC
    FAGE
    SOCADV             0.000       0.000      0.012       0.000       0.000      *

  Specific indirect 86
    OBGEST
    PRECAREM
    WIC
    MEDUC
    CIG0
    SOCADV             0.000       0.000      0.000       0.000       0.000      *

  Specific indirect 87
    OBGEST
    PRECAREM
    WIC
    MAGE
    CIG0
    SOCADV             0.000       0.000      0.000       0.000       0.000      *

  Specific indirect 88
    OBGEST
    PRECAREM
    BMI
    MEDUC
    CIG0
    SOCADV             0.000       0.000      0.000       0.000       0.000      *

  Specific indirect 89
    OBGEST
    PRECAREM
    BMI
    MAGE
    CIG0
    SOCADV             0.000       0.000      0.000       0.000       0.000      *

  Direct
    OBGEST
    SOCADV             0.090       0.011      0.000       0.069       0.112      *


Effects from CIG0 to OBGEST

    Total             -0.010       0.003      0.002      -0.017      -0.003      *
    Total indirect    -0.008       0.002      0.000      -0.012      -0.004      *

  Specific indirect 1
    OBGEST
    MEDUC
    CIG0               0.001       0.000      0.000       0.001       0.002      *

  Specific indirect 2
    OBGEST
    PRGBP
    CIG0              -0.003       0.002      0.048      -0.007       0.000

  Specific indirect 3
    OBGEST
    PRGDM
    CIG0              -0.008       0.001      0.000      -0.010      -0.006      *

  Specific indirect 4
    OBGEST
    MAGE
    CIG0               0.000       0.000      0.074       0.000       0.000

  Specific indirect 5
    OBGEST
    BMI
    CIG0              -0.001       0.000      0.000      -0.002      -0.001      *

  Specific indirect 6
    OBGEST
    PRECAREM
    CIG0               0.001       0.000      0.000       0.001       0.002      *

  Specific indirect 7
    OBGEST
    WIC
    MEDUC
    CIG0               0.000       0.000      0.003       0.000       0.000      *

  Specific indirect 8
    OBGEST
    WIC
    MAGE
    CIG0               0.000       0.000      0.003       0.000       0.000      *

  Specific indirect 9
    OBGEST
    PRGBP
    MEDUC
    CIG0               0.001       0.000      0.000       0.001       0.001      *

  Specific indirect 10
    OBGEST
    PRGBP
    MAGE
    CIG0               0.000       0.000      0.000       0.000       0.000      *

  Specific indirect 11
    OBGEST
    PRGBP
    BMI
    CIG0               0.001       0.000      0.000       0.001       0.001      *

  Specific indirect 12
    OBGEST
    PRGDM
    MEDUC
    CIG0               0.000       0.000      0.446       0.000       0.000

  Specific indirect 13
    OBGEST
    PRGDM
    MAGE
    CIG0               0.000       0.000      0.000       0.000       0.000      *

  Specific indirect 14
    OBGEST
    PRGDM
    BMI
    CIG0               0.000       0.000      0.000       0.000       0.001      *

  Specific indirect 15
    OBGEST
    BMI
    MEDUC
    CIG0              -0.001       0.000      0.000      -0.001      -0.001      *

  Specific indirect 16
    OBGEST
    BMI
    MAGE
    CIG0               0.000       0.000      0.000       0.000       0.000      *

  Specific indirect 17
    OBGEST
    PRECAREM
    MEDUC
    CIG0               0.000       0.000      0.000       0.000       0.000      *

  Specific indirect 18
    OBGEST
    PRECAREM
    MAGE
    CIG0               0.000       0.000      0.000       0.000       0.000      *

  Specific indirect 19
    OBGEST
    PRECAREM
    BMI
    CIG0               0.000       0.000      0.000       0.000       0.000      *

  Specific indirect 20
    OBGEST
    PRGBP
    WIC
    MEDUC
    CIG0               0.000       0.000      0.000       0.000       0.000      *

  Specific indirect 21
    OBGEST
    PRGBP
    WIC
    MAGE
    CIG0               0.000       0.000      0.000       0.000       0.000      *

  Specific indirect 22
    OBGEST
    PRGBP
    BMI
    MEDUC
    CIG0               0.001       0.000      0.000       0.001       0.001      *

  Specific indirect 23
    OBGEST
    PRGBP
    BMI
    MAGE
    CIG0               0.000       0.000      0.000       0.000       0.000      *

  Specific indirect 24
    OBGEST
    PRGDM
    WIC
    MEDUC
    CIG0               0.000       0.000      0.166       0.000       0.000

  Specific indirect 25
    OBGEST
    PRGDM
    WIC
    MAGE
    CIG0               0.000       0.000      0.166       0.000       0.000

  Specific indirect 26
    OBGEST
    PRGDM
    BMI
    MEDUC
    CIG0               0.000       0.000      0.000       0.000       0.000      *

  Specific indirect 27
    OBGEST
    PRGDM
    BMI
    MAGE
    CIG0               0.000       0.000      0.000       0.000       0.000      *

  Specific indirect 28
    OBGEST
    PRECAREM
    WIC
    MEDUC
    CIG0               0.000       0.000      0.000       0.000       0.000      *

  Specific indirect 29
    OBGEST
    PRECAREM
    WIC
    MAGE
    CIG0               0.000       0.000      0.000       0.000       0.000      *

  Specific indirect 30
    OBGEST
    PRECAREM
    BMI
    MEDUC
    CIG0               0.000       0.000      0.000       0.000       0.000      *

  Specific indirect 31
    OBGEST
    PRECAREM
    BMI
    MAGE
    CIG0               0.000       0.000      0.000       0.000       0.000      *

  Direct
    OBGEST
    CIG0              -0.002       0.004      0.315      -0.009       0.005


Effects from MAGE to OBGEST

    Total             -0.042       0.003      0.000      -0.047      -0.037      *
    Total indirect    -0.046       0.002      0.000      -0.049      -0.043      *

  Specific indirect 1
    OBGEST
    WIC
    MAGE              -0.001       0.000      0.003      -0.001       0.000      *

  Specific indirect 2
    OBGEST
    PRGBP
    MAGE              -0.015       0.001      0.000      -0.018      -0.012      *

  Specific indirect 3
    OBGEST
    PRGDM
    MAGE              -0.026       0.001      0.000      -0.027      -0.024      *

  Specific indirect 4
    OBGEST
    BMI
    MAGE               0.018       0.001      0.000       0.017       0.020      *

  Specific indirect 5
    OBGEST
    PRECAREM
    MAGE              -0.002       0.000      0.000      -0.002      -0.001      *

  Specific indirect 6
    OBGEST
    PRGBP
    WIC
    MAGE              -0.001       0.000      0.000      -0.001      -0.001      *

  Specific indirect 7
    OBGEST
    PRGBP
    BMI
    MAGE              -0.014       0.000      0.000      -0.014      -0.013      *

  Specific indirect 8
    OBGEST
    PRGDM
    WIC
    MAGE               0.000       0.000      0.166       0.000       0.000

  Specific indirect 9
    OBGEST
    PRGDM
    BMI
    MAGE              -0.006       0.000      0.000      -0.007      -0.006      *

  Specific indirect 10
    OBGEST
    PRECAREM
    WIC
    MAGE               0.000       0.000      0.000       0.000       0.000      *

  Specific indirect 11
    OBGEST
    PRECAREM
    BMI
    MAGE               0.000       0.000      0.000       0.000       0.000      *

  Direct
    OBGEST
    MAGE               0.004       0.003      0.074      -0.001       0.010


Effects from FAGE to OBGEST

    Total              0.004       0.002      0.012       0.001       0.008      *
    Total indirect     0.005       0.001      0.000       0.003       0.007      *

  Specific indirect 1
    OBGEST
    PAYER
    FAGE               0.000       0.000      0.208       0.000       0.000

  Specific indirect 2
    OBGEST
    PRGBP
    FAGE               0.007       0.001      0.000       0.005       0.009      *

  Specific indirect 3
    OBGEST
    PRGDM
    FAGE              -0.002       0.001      0.000      -0.003      -0.001      *

  Specific indirect 4
    OBGEST
    PAYER
    FEDUC
    FAGE               0.000       0.000      0.012       0.000       0.000      *

  Specific indirect 5
    OBGEST
    PRGBP
    PAYER
    FAGE               0.000       0.000      0.208       0.000       0.000

  Specific indirect 6
    OBGEST
    PRGDM
    PAYER
    FAGE               0.000       0.000      0.302       0.000       0.000

  Specific indirect 7
    OBGEST
    PRECAREM
    PAYER
    FAGE               0.000       0.000      0.208       0.000       0.000

  Specific indirect 8
    OBGEST
    PRGBP
    PAYER
    FEDUC
    FAGE               0.000       0.000      0.012       0.000       0.000      *

  Specific indirect 9
    OBGEST
    PRGDM
    PAYER
    FEDUC
    FAGE               0.000       0.000      0.155       0.000       0.000

  Specific indirect 10
    OBGEST
    PRECAREM
    PAYER
    FEDUC
    FAGE               0.000       0.000      0.012       0.000       0.000      *

  Direct
    OBGEST
    FAGE              -0.001       0.002      0.354      -0.005       0.003


Effects from MEDUC to OBGEST

    Total             -0.039       0.005      0.000      -0.048      -0.030      *
    Total indirect    -0.019       0.003      0.000      -0.025      -0.013      *

  Specific indirect 1
    OBGEST
    WIC
    MEDUC              0.000       0.000      0.003       0.000       0.001      *

  Specific indirect 2
    OBGEST
    PRGBP
    MEDUC             -0.015       0.003      0.000      -0.020      -0.010      *

  Specific indirect 3
    OBGEST
    PRGDM
    MEDUC              0.000       0.001      0.446      -0.003       0.003

  Specific indirect 4
    OBGEST
    BMI
    MEDUC              0.018       0.001      0.000       0.016       0.020      *

  Specific indirect 5
    OBGEST
    PRECAREM
    MEDUC             -0.003       0.000      0.000      -0.003      -0.002      *

  Specific indirect 6
    OBGEST
    PRGBP
    WIC
    MEDUC              0.000       0.000      0.000       0.000       0.001      *

  Specific indirect 7
    OBGEST
    PRGBP
    BMI
    MEDUC             -0.013       0.000      0.000      -0.014      -0.012      *

  Specific indirect 8
    OBGEST
    PRGDM
    WIC
    MEDUC              0.000       0.000      0.166       0.000       0.000

  Specific indirect 9
    OBGEST
    PRGDM
    BMI
    MEDUC             -0.006       0.000      0.000      -0.007      -0.006      *

  Specific indirect 10
    OBGEST
    PRECAREM
    WIC
    MEDUC              0.000       0.000      0.000       0.000       0.000      *

  Specific indirect 11
    OBGEST
    PRECAREM
    BMI
    MEDUC              0.000       0.000      0.000       0.000       0.000      *

  Direct
    OBGEST
    MEDUC             -0.020       0.005      0.000      -0.030      -0.010      *


Effects from FEDUC to OBGEST

    Total              0.003       0.000      0.000       0.002       0.004      *
    Total indirect     0.003       0.000      0.000       0.002       0.004      *

  Specific indirect 1
    OBGEST
    PAYER
    FEDUC              0.001       0.000      0.000       0.001       0.002      *

  Specific indirect 2
    OBGEST
    PRGBP
    PAYER
    FEDUC              0.001       0.000      0.000       0.001       0.001      *

  Specific indirect 3
    OBGEST
    PRGDM
    PAYER
    FEDUC              0.000       0.000      0.146       0.000       0.000

  Specific indirect 4
    OBGEST
    PRECAREM
    PAYER
    FEDUC              0.000       0.000      0.000       0.000       0.001      *


Effects from MHT to OBGEST

    Total              0.039       0.001      0.000       0.036       0.041      *
    Total indirect     0.004       0.001      0.000       0.003       0.006      *

  Specific indirect 1
    OBGEST
    PRGBP
    MHT               -0.006       0.001      0.000      -0.008      -0.005      *

  Specific indirect 2
    OBGEST
    PRGDM
    MHT                0.011       0.000      0.000       0.010       0.011      *

  Direct
    OBGEST
    MHT                0.034       0.001      0.000       0.032       0.037      *


Effects from BMI to OBGEST

    Total             -0.009       0.002      0.000      -0.012      -0.005      *
    Total indirect    -0.087       0.001      0.000      -0.090      -0.085      *

  Specific indirect 1
    OBGEST
    PRGBP
    BMI               -0.059       0.001      0.000      -0.061      -0.056      *

  Specific indirect 2
    OBGEST
    PRGDM
    BMI               -0.028       0.001      0.000      -0.029      -0.026      *

  Specific indirect 3
    OBGEST
    PRECAREM
    BMI               -0.001       0.000      0.000      -0.001      -0.001      *

  Direct
    OBGEST
    BMI                0.078       0.002      0.000       0.075       0.082      *


Effects from PAYER to OBGEST

    Total             -0.040       0.004      0.000      -0.049      -0.032      *
    Total indirect    -0.022       0.003      0.000      -0.027      -0.017      *

  Specific indirect 1
    OBGEST
    PRGBP
    PAYER             -0.014       0.002      0.000      -0.019      -0.010      *

  Specific indirect 2
    OBGEST
    PRGDM
    PAYER             -0.001       0.001      0.146      -0.004       0.001

  Specific indirect 3
    OBGEST
    PRECAREM
    PAYER             -0.006       0.000      0.000      -0.007      -0.006      *

  Direct
    OBGEST
    PAYER             -0.018       0.005      0.000      -0.027      -0.009      *


Effects from WIC to OBGEST

    Total              0.021       0.004      0.000       0.012       0.030      *
    Total indirect     0.009       0.003      0.000       0.004       0.014      *

  Specific indirect 1
    OBGEST
    PRGBP
    WIC                0.013       0.002      0.000       0.009       0.018      *

  Specific indirect 2
    OBGEST
    PRGDM
    WIC               -0.001       0.001      0.166      -0.003       0.001

  Specific indirect 3
    OBGEST
    PRECAREM
    WIC               -0.003       0.000      0.000      -0.004      -0.003      *

  Direct
    OBGEST
    WIC                0.012       0.005      0.003       0.003       0.021      *


Effects from PRECAREM to OBGEST

    Total              0.049       0.001      0.000       0.046       0.051      *
    Total indirect     0.000       0.000      0.000       0.000       0.000

  Direct
    OBGEST
    PRECAREM           0.049       0.001      0.000       0.046       0.051      *


Effects from AFRAMM to PRECAREM via SOCADV

    Sum of indirect    0.009       0.000      0.000       0.009       0.009      *

  Specific indirect 1
    PRECAREM
    SOCADV
    AFRAMM             0.001       0.001      0.020       0.000       0.002      *

  Specific indirect 2
    PRECAREM
    PAYER
    SOCADV
    AFRAMM             0.006       0.000      0.000       0.006       0.007      *

  Specific indirect 3
    PRECAREM
    MEDUC
    SOCADV
    AFRAMM             0.003       0.000      0.000       0.002       0.003      *

  Specific indirect 4
    PRECAREM
    CIG0
    SOCADV
    AFRAMM             0.001       0.000      0.000       0.001       0.001      *

  Specific indirect 5
    PRECAREM
    WIC
    SOCADV
    AFRAMM            -0.003       0.000      0.000      -0.003      -0.002      *

  Specific indirect 6
    PRECAREM
    MAGE
    SOCADV
    AFRAMM             0.001       0.000      0.000       0.001       0.002      *

  Specific indirect 7
    PRECAREM
    BMI
    SOCADV
    AFRAMM            -0.001       0.000      0.000      -0.001      -0.001      *

  Specific indirect 8
    PRECAREM
    PAYER
    FEDUC
    SOCADV
    AFRAMM             0.000       0.000      0.000      -0.001       0.000      *

  Specific indirect 9
    PRECAREM
    PAYER
    FAGE
    SOCADV
    AFRAMM             0.000       0.000      0.208       0.000       0.000

  Specific indirect 10
    PRECAREM
    MEDUC
    CIG0
    SOCADV
    AFRAMM             0.000       0.000      0.000       0.000       0.000      *

  Specific indirect 11
    PRECAREM
    WIC
    MEDUC
    SOCADV
    AFRAMM             0.000       0.000      0.000       0.000       0.000      *

  Specific indirect 12
    PRECAREM
    WIC
    MAGE
    SOCADV
    AFRAMM             0.000       0.000      0.000       0.000       0.000      *

  Specific indirect 13
    PRECAREM
    MAGE
    CIG0
    SOCADV
    AFRAMM             0.000       0.000      0.000       0.000       0.000      *

  Specific indirect 14
    PRECAREM
    BMI
    MEDUC
    SOCADV
    AFRAMM             0.000       0.000      0.000       0.000       0.000      *

  Specific indirect 15
    PRECAREM
    BMI
    CIG0
    SOCADV
    AFRAMM             0.000       0.000      0.000       0.000       0.000      *

  Specific indirect 16
    PRECAREM
    BMI
    MAGE
    SOCADV
    AFRAMM             0.000       0.000      0.000       0.000       0.000      *

  Specific indirect 17
    PRECAREM
    PAYER
    FEDUC
    FAGE
    SOCADV
    AFRAMM             0.000       0.000      0.012       0.000       0.000      *

  Specific indirect 18
    PRECAREM
    WIC
    MEDUC
    CIG0
    SOCADV
    AFRAMM             0.000       0.000      0.000       0.000       0.000      *

  Specific indirect 19
    PRECAREM
    WIC
    MAGE
    CIG0
    SOCADV
    AFRAMM             0.000       0.000      0.000       0.000       0.000      *

  Specific indirect 20
    PRECAREM
    BMI
    MEDUC
    CIG0
    SOCADV
    AFRAMM             0.000       0.000      0.000       0.000       0.000      *

  Specific indirect 21
    PRECAREM
    BMI
    MAGE
    CIG0
    SOCADV
    AFRAMM             0.000       0.000      0.000       0.000       0.000      *


Effects from MHISP to PRECAREM via SOCADV

    Sum of indirect    0.021       0.000      0.000       0.020       0.020      *

  Specific indirect 1
    PRECAREM
    SOCADV
    MHISP              0.003       0.001      0.020       0.000       0.005      *

  Specific indirect 2
    PRECAREM
    PAYER
    SOCADV
    MHISP              0.014       0.000      0.000       0.013       0.015      *

  Specific indirect 3
    PRECAREM
    MEDUC
    SOCADV
    MHISP              0.006       0.000      0.000       0.005       0.007      *

  Specific indirect 4
    PRECAREM
    CIG0
    SOCADV
    MHISP              0.002       0.000      0.000       0.001       0.002      *

  Specific indirect 5
    PRECAREM
    WIC
    SOCADV
    MHISP             -0.006       0.000      0.000      -0.007      -0.005      *

  Specific indirect 6
    PRECAREM
    MAGE
    SOCADV
    MHISP              0.003       0.000      0.000       0.003       0.004      *

  Specific indirect 7
    PRECAREM
    BMI
    SOCADV
    MHISP             -0.001       0.000      0.000      -0.002      -0.001      *

  Specific indirect 8
    PRECAREM
    PAYER
    FEDUC
    SOCADV
    MHISP             -0.001       0.000      0.000      -0.001      -0.001      *

  Specific indirect 9
    PRECAREM
    PAYER
    FAGE
    SOCADV
    MHISP              0.000       0.000      0.208       0.000       0.000

  Specific indirect 10
    PRECAREM
    MEDUC
    CIG0
    SOCADV
    MHISP              0.000       0.000      0.000       0.000       0.000      *

  Specific indirect 11
    PRECAREM
    WIC
    MEDUC
    SOCADV
    MHISP              0.000       0.000      0.000       0.000       0.000      *

  Specific indirect 12
    PRECAREM
    WIC
    MAGE
    SOCADV
    MHISP              0.000       0.000      0.000       0.000       0.000      *

  Specific indirect 13
    PRECAREM
    MAGE
    CIG0
    SOCADV
    MHISP              0.000       0.000      0.000       0.000       0.000      *

  Specific indirect 14
    PRECAREM
    BMI
    MEDUC
    SOCADV
    MHISP              0.000       0.000      0.000       0.000       0.001      *

  Specific indirect 15
    PRECAREM
    BMI
    CIG0
    SOCADV
    MHISP              0.000       0.000      0.000       0.000       0.000      *

  Specific indirect 16
    PRECAREM
    BMI
    MAGE
    SOCADV
    MHISP              0.000       0.000      0.000       0.000       0.000      *

  Specific indirect 17
    PRECAREM
    PAYER
    FEDUC
    FAGE
    SOCADV
    MHISP              0.000       0.000      0.012       0.000       0.000      *

  Specific indirect 18
    PRECAREM
    WIC
    MEDUC
    CIG0
    SOCADV
    MHISP              0.000       0.000      0.000       0.000       0.000      *

  Specific indirect 19
    PRECAREM
    WIC
    MAGE
    CIG0
    SOCADV
    MHISP              0.000       0.000      0.000       0.000       0.000      *

  Specific indirect 20
    PRECAREM
    BMI
    MEDUC
    CIG0
    SOCADV
    MHISP              0.000       0.000      0.000       0.000       0.000      *

  Specific indirect 21
    PRECAREM
    BMI
    MAGE
    CIG0
    SOCADV
    MHISP              0.000       0.000      0.000       0.000       0.000      *


Effects from OTHM to PRECAREM via SOCADV

    Sum of indirect   -0.022       0.000      0.000      -0.023      -0.023      *

  Specific indirect 1
    PRECAREM
    SOCADV
    OTHM              -0.003       0.001      0.020      -0.006       0.000      *

  Specific indirect 2
    PRECAREM
    PAYER
    SOCADV
    OTHM              -0.015       0.001      0.000      -0.016      -0.014      *

  Specific indirect 3
    PRECAREM
    MEDUC
    SOCADV
    OTHM              -0.007       0.001      0.000      -0.008      -0.006      *

  Specific indirect 4
    PRECAREM
    CIG0
    SOCADV
    OTHM              -0.002       0.000      0.000      -0.002      -0.001      *

  Specific indirect 5
    PRECAREM
    WIC
    SOCADV
    OTHM               0.007       0.000      0.000       0.006       0.008      *

  Specific indirect 6
    PRECAREM
    MAGE
    SOCADV
    OTHM              -0.003       0.000      0.000      -0.004      -0.003      *

  Specific indirect 7
    PRECAREM
    BMI
    SOCADV
    OTHM               0.002       0.000      0.000       0.001       0.002      *

  Specific indirect 8
    PRECAREM
    PAYER
    FEDUC
    SOCADV
    OTHM               0.001       0.000      0.000       0.001       0.001      *

  Specific indirect 9
    PRECAREM
    PAYER
    FAGE
    SOCADV
    OTHM               0.000       0.000      0.208       0.000       0.000

  Specific indirect 10
    PRECAREM
    MEDUC
    CIG0
    SOCADV
    OTHM               0.000       0.000      0.000       0.000       0.000      *

  Specific indirect 11
    PRECAREM
    WIC
    MEDUC
    SOCADV
    OTHM               0.000       0.000      0.000       0.000       0.000      *

  Specific indirect 12
    PRECAREM
    WIC
    MAGE
    SOCADV
    OTHM               0.000       0.000      0.000       0.000       0.000      *

  Specific indirect 13
    PRECAREM
    MAGE
    CIG0
    SOCADV
    OTHM               0.000       0.000      0.000       0.000       0.000      *

  Specific indirect 14
    PRECAREM
    BMI
    MEDUC
    SOCADV
    OTHM               0.000       0.000      0.000      -0.001       0.000      *

  Specific indirect 15
    PRECAREM
    BMI
    CIG0
    SOCADV
    OTHM               0.000       0.000      0.000       0.000       0.000      *

  Specific indirect 16
    PRECAREM
    BMI
    MAGE
    SOCADV
    OTHM               0.000       0.000      0.000      -0.001       0.000      *

  Specific indirect 17
    PRECAREM
    PAYER
    FEDUC
    FAGE
    SOCADV
    OTHM               0.000       0.000      0.012       0.000       0.000      *

  Specific indirect 18
    PRECAREM
    WIC
    MEDUC
    CIG0
    SOCADV
    OTHM               0.000       0.000      0.000       0.000       0.000      *

  Specific indirect 19
    PRECAREM
    WIC
    MAGE
    CIG0
    SOCADV
    OTHM               0.000       0.000      0.000       0.000       0.000      *

  Specific indirect 20
    PRECAREM
    BMI
    MEDUC
    CIG0
    SOCADV
    OTHM               0.000       0.000      0.000       0.000       0.000      *

  Specific indirect 21
    PRECAREM
    BMI
    MAGE
    CIG0
    SOCADV
    OTHM               0.000       0.000      0.000       0.000       0.000      *


Effects from AFRAMF to PRECAREM via SOCADV

    Sum of indirect    0.031       0.001      0.000       0.030       0.030      *

  Specific indirect 1
    PRECAREM
    SOCADV
    AFRAMF             0.004       0.002      0.020       0.000       0.008      *

  Specific indirect 2
    PRECAREM
    PAYER
    SOCADV
    AFRAMF             0.021       0.001      0.000       0.020       0.023      *

  Specific indirect 3
    PRECAREM
    MEDUC
    SOCADV
    AFRAMF             0.009       0.001      0.000       0.008       0.011      *

  Specific indirect 4
    PRECAREM
    CIG0
    SOCADV
    AFRAMF             0.003       0.000      0.000       0.002       0.003      *

  Specific indirect 5
    PRECAREM
    WIC
    SOCADV
    AFRAMF            -0.009       0.001      0.000      -0.010      -0.008      *

  Specific indirect 6
    PRECAREM
    MAGE
    SOCADV
    AFRAMF             0.005       0.000      0.000       0.004       0.005      *

  Specific indirect 7
    PRECAREM
    BMI
    SOCADV
    AFRAMF            -0.002       0.000      0.000      -0.002      -0.002      *

  Specific indirect 8
    PRECAREM
    PAYER
    FEDUC
    SOCADV
    AFRAMF            -0.001       0.000      0.000      -0.002      -0.001      *

  Specific indirect 9
    PRECAREM
    PAYER
    FAGE
    SOCADV
    AFRAMF             0.000       0.000      0.208       0.000       0.000

  Specific indirect 10
    PRECAREM
    MEDUC
    CIG0
    SOCADV
    AFRAMF             0.000       0.000      0.000       0.000       0.000      *

  Specific indirect 11
    PRECAREM
    WIC
    MEDUC
    SOCADV
    AFRAMF             0.000       0.000      0.000       0.000       0.001      *

  Specific indirect 12
    PRECAREM
    WIC
    MAGE
    SOCADV
    AFRAMF            -0.001       0.000      0.000      -0.001       0.000      *

  Specific indirect 13
    PRECAREM
    MAGE
    CIG0
    SOCADV
    AFRAMF             0.000       0.000      0.000       0.000       0.000      *

  Specific indirect 14
    PRECAREM
    BMI
    MEDUC
    SOCADV
    AFRAMF             0.001       0.000      0.000       0.001       0.001      *

  Specific indirect 15
    PRECAREM
    BMI
    CIG0
    SOCADV
    AFRAMF             0.000       0.000      0.000       0.000       0.000      *

  Specific indirect 16
    PRECAREM
    BMI
    MAGE
    SOCADV
    AFRAMF             0.001       0.000      0.000       0.001       0.001      *

  Specific indirect 17
    PRECAREM
    PAYER
    FEDUC
    FAGE
    SOCADV
    AFRAMF             0.000       0.000      0.012       0.000       0.000      *

  Specific indirect 18
    PRECAREM
    WIC
    MEDUC
    CIG0
    SOCADV
    AFRAMF             0.000       0.000      0.000       0.000       0.000      *

  Specific indirect 19
    PRECAREM
    WIC
    MAGE
    CIG0
    SOCADV
    AFRAMF             0.000       0.000      0.000       0.000       0.000      *

  Specific indirect 20
    PRECAREM
    BMI
    MEDUC
    CIG0
    SOCADV
    AFRAMF             0.000       0.000      0.000       0.000       0.000      *

  Specific indirect 21
    PRECAREM
    BMI
    MAGE
    CIG0
    SOCADV
    AFRAMF             0.000       0.000      0.000       0.000       0.000      *


Effects from FHISP to PRECAREM via SOCADV

    Sum of indirect    0.029       0.000      0.000       0.028       0.028      *

  Specific indirect 1
    PRECAREM
    SOCADV
    FHISP              0.004       0.002      0.020       0.000       0.007      *

  Specific indirect 2
    PRECAREM
    PAYER
    SOCADV
    FHISP              0.020       0.001      0.000       0.019       0.022      *

  Specific indirect 3
    PRECAREM
    MEDUC
    SOCADV
    FHISP              0.009       0.001      0.000       0.008       0.010      *

  Specific indirect 4
    PRECAREM
    CIG0
    SOCADV
    FHISP              0.002       0.000      0.000       0.002       0.003      *

  Specific indirect 5
    PRECAREM
    WIC
    SOCADV
    FHISP             -0.009       0.001      0.000      -0.010      -0.008      *

  Specific indirect 6
    PRECAREM
    MAGE
    SOCADV
    FHISP              0.004       0.000      0.000       0.004       0.005      *

  Specific indirect 7
    PRECAREM
    BMI
    SOCADV
    FHISP             -0.002       0.000      0.000      -0.002      -0.002      *

  Specific indirect 8
    PRECAREM
    PAYER
    FEDUC
    SOCADV
    FHISP             -0.001       0.000      0.000      -0.002      -0.001      *

  Specific indirect 9
    PRECAREM
    PAYER
    FAGE
    SOCADV
    FHISP              0.000       0.000      0.208       0.000       0.000

  Specific indirect 10
    PRECAREM
    MEDUC
    CIG0
    SOCADV
    FHISP              0.000       0.000      0.000       0.000       0.000      *

  Specific indirect 11
    PRECAREM
    WIC
    MEDUC
    SOCADV
    FHISP              0.000       0.000      0.000       0.000       0.001      *

  Specific indirect 12
    PRECAREM
    WIC
    MAGE
    SOCADV
    FHISP             -0.001       0.000      0.000      -0.001       0.000      *

  Specific indirect 13
    PRECAREM
    MAGE
    CIG0
    SOCADV
    FHISP              0.000       0.000      0.000       0.000       0.000      *

  Specific indirect 14
    PRECAREM
    BMI
    MEDUC
    SOCADV
    FHISP              0.001       0.000      0.000       0.001       0.001      *

  Specific indirect 15
    PRECAREM
    BMI
    CIG0
    SOCADV
    FHISP              0.000       0.000      0.000       0.000       0.000      *

  Specific indirect 16
    PRECAREM
    BMI
    MAGE
    SOCADV
    FHISP              0.001       0.000      0.000       0.000       0.001      *

  Specific indirect 17
    PRECAREM
    PAYER
    FEDUC
    FAGE
    SOCADV
    FHISP              0.000       0.000      0.012       0.000       0.000      *

  Specific indirect 18
    PRECAREM
    WIC
    MEDUC
    CIG0
    SOCADV
    FHISP              0.000       0.000      0.000       0.000       0.000      *

  Specific indirect 19
    PRECAREM
    WIC
    MAGE
    CIG0
    SOCADV
    FHISP              0.000       0.000      0.000       0.000       0.000      *

  Specific indirect 20
    PRECAREM
    BMI
    MEDUC
    CIG0
    SOCADV
    FHISP              0.000       0.000      0.000       0.000       0.000      *

  Specific indirect 21
    PRECAREM
    BMI
    MAGE
    CIG0
    SOCADV
    FHISP              0.000       0.000      0.000       0.000       0.000      *


Effects from OTHF to PRECAREM via SOCADV

    Sum of indirect   -0.001       0.000      0.010      -0.001      -0.001      *

  Specific indirect 1
    PRECAREM
    SOCADV
    OTHF               0.000       0.000      0.029       0.000       0.000

  Specific indirect 2
    PRECAREM
    PAYER
    SOCADV
    OTHF               0.000       0.000      0.010      -0.001       0.000      *

  Specific indirect 3
    PRECAREM
    MEDUC
    SOCADV
    OTHF               0.000       0.000      0.010       0.000       0.000      *

  Specific indirect 4
    PRECAREM
    CIG0
    SOCADV
    OTHF               0.000       0.000      0.010       0.000       0.000      *

  Specific indirect 5
    PRECAREM
    WIC
    SOCADV
    OTHF               0.000       0.000      0.010       0.000       0.000      *

  Specific indirect 6
    PRECAREM
    MAGE
    SOCADV
    OTHF               0.000       0.000      0.010       0.000       0.000      *

  Specific indirect 7
    PRECAREM
    BMI
    SOCADV
    OTHF               0.000       0.000      0.010       0.000       0.000      *

  Specific indirect 8
    PRECAREM
    PAYER
    FEDUC
    SOCADV
    OTHF               0.000       0.000      0.010       0.000       0.000      *

  Specific indirect 9
    PRECAREM
    PAYER
    FAGE
    SOCADV
    OTHF               0.000       0.000      0.214       0.000       0.000

  Specific indirect 10
    PRECAREM
    MEDUC
    CIG0
    SOCADV
    OTHF               0.000       0.000      0.010       0.000       0.000      *

  Specific indirect 11
    PRECAREM
    WIC
    MEDUC
    SOCADV
    OTHF               0.000       0.000      0.010       0.000       0.000

  Specific indirect 12
    PRECAREM
    WIC
    MAGE
    SOCADV
    OTHF               0.000       0.000      0.010       0.000       0.000      *

  Specific indirect 13
    PRECAREM
    MAGE
    CIG0
    SOCADV
    OTHF               0.000       0.000      0.010       0.000       0.000      *

  Specific indirect 14
    PRECAREM
    BMI
    MEDUC
    SOCADV
    OTHF               0.000       0.000      0.010       0.000       0.000      *

  Specific indirect 15
    PRECAREM
    BMI
    CIG0
    SOCADV
    OTHF               0.000       0.000      0.010       0.000       0.000      *

  Specific indirect 16
    PRECAREM
    BMI
    MAGE
    SOCADV
    OTHF               0.000       0.000      0.010       0.000       0.000      *

  Specific indirect 17
    PRECAREM
    PAYER
    FEDUC
    FAGE
    SOCADV
    OTHF               0.000       0.000      0.021       0.000       0.000

  Specific indirect 18
    PRECAREM
    WIC
    MEDUC
    CIG0
    SOCADV
    OTHF               0.000       0.000      0.010       0.000       0.000      *

  Specific indirect 19
    PRECAREM
    WIC
    MAGE
    CIG0
    SOCADV
    OTHF               0.000       0.000      0.010       0.000       0.000      *

  Specific indirect 20
    PRECAREM
    BMI
    MEDUC
    CIG0
    SOCADV
    OTHF               0.000       0.000      0.010       0.000       0.000      *

  Specific indirect 21
    PRECAREM
    BMI
    MAGE
    CIG0
    SOCADV
    OTHF               0.000       0.000      0.010       0.000       0.000      *


Effects from CIG0 to PRECAREM via SOCADV

    Sum of indirect    0.000       0.000      0.000       0.000       0.000


Effects from MEDUC to PRECAREM via SOCADV

    Sum of indirect    0.000       0.000      0.000       0.000       0.000


Effects from FEDUC to PRECAREM via SOCADV

    Sum of indirect    0.000       0.000      0.000       0.000       0.000


Effects from FAGE to PRECAREM via SOCADV

    Sum of indirect    0.000       0.000      0.000       0.000       0.000


Effects from MHT to PRECAREM via SOCADV

    Sum of indirect    0.000       0.000      0.000       0.000       0.000


Effects from BMI to PRECAREM via SOCADV

    Sum of indirect    0.000       0.000      0.000       0.000       0.000


Effects from AFRAMM to PRGBP via SOCADV

    Sum of indirect    0.005       0.000      0.000       0.005       0.005      *

  Specific indirect 1
    PRGBP
    SOCADV
    AFRAMM             0.010       0.001      0.000       0.008       0.013      *

  Specific indirect 2
    PRGBP
    PAYER
    SOCADV
    AFRAMM            -0.002       0.000      0.000      -0.003      -0.001      *

  Specific indirect 3
    PRGBP
    MEDUC
    SOCADV
    AFRAMM            -0.002       0.000      0.000      -0.003      -0.002      *

  Specific indirect 4
    PRGBP
    CIG0
    SOCADV
    AFRAMM             0.000       0.000      0.048       0.000       0.001

  Specific indirect 5
    PRGBP
    WIC
    SOCADV
    AFRAMM            -0.002       0.000      0.000      -0.002      -0.001      *

  Specific indirect 6
    PRGBP
    FAGE
    SOCADV
    AFRAMM             0.001       0.000      0.000       0.001       0.001      *

  Specific indirect 7
    PRGBP
    MAGE
    SOCADV
    AFRAMM            -0.002       0.000      0.000      -0.003      -0.002      *

  Specific indirect 8
    PRGBP
    MHT
    SOCADV
    AFRAMM             0.000       0.000      0.000       0.000       0.000      *

  Specific indirect 9
    PRGBP
    BMI
    SOCADV
    AFRAMM             0.006       0.000      0.000       0.006       0.007      *

  Specific indirect 10
    PRGBP
    PAYER
    FEDUC
    SOCADV
    AFRAMM             0.000       0.000      0.000       0.000       0.000      *

  Specific indirect 11
    PRGBP
    PAYER
    FAGE
    SOCADV
    AFRAMM             0.000       0.000      0.208       0.000       0.000

  Specific indirect 12
    PRGBP
    MEDUC
    CIG0
    SOCADV
    AFRAMM             0.000       0.000      0.000       0.000       0.000      *

  Specific indirect 13
    PRGBP
    WIC
    MEDUC
    SOCADV
    AFRAMM             0.000       0.000      0.000       0.000       0.000      *

  Specific indirect 14
    PRGBP
    WIC
    MAGE
    SOCADV
    AFRAMM             0.000       0.000      0.000       0.000       0.000      *

  Specific indirect 15
    PRGBP
    MAGE
    CIG0
    SOCADV
    AFRAMM             0.000       0.000      0.000       0.000       0.000      *

  Specific indirect 16
    PRGBP
    BMI
    MEDUC
    SOCADV
    AFRAMM            -0.002       0.000      0.000      -0.002      -0.002      *

  Specific indirect 17
    PRGBP
    BMI
    CIG0
    SOCADV
    AFRAMM             0.000       0.000      0.000       0.000       0.000      *

  Specific indirect 18
    PRGBP
    BMI
    MAGE
    SOCADV
    AFRAMM            -0.002       0.000      0.000      -0.002      -0.002      *

  Specific indirect 19
    PRGBP
    PAYER
    FEDUC
    FAGE
    SOCADV
    AFRAMM             0.000       0.000      0.012       0.000       0.000      *

  Specific indirect 20
    PRGBP
    WIC
    MEDUC
    CIG0
    SOCADV
    AFRAMM             0.000       0.000      0.000       0.000       0.000      *

  Specific indirect 21
    PRGBP
    WIC
    MAGE
    CIG0
    SOCADV
    AFRAMM             0.000       0.000      0.000       0.000       0.000      *

  Specific indirect 22
    PRGBP
    BMI
    MEDUC
    CIG0
    SOCADV
    AFRAMM             0.000       0.000      0.000       0.000       0.000      *

  Specific indirect 23
    PRGBP
    BMI
    MAGE
    CIG0
    SOCADV
    AFRAMM             0.000       0.000      0.000       0.000       0.000      *


Effects from MHISP to PRGBP via SOCADV

    Sum of indirect    0.011       0.001      0.000       0.010       0.010      *

  Specific indirect 1
    PRGBP
    SOCADV
    MHISP              0.023       0.002      0.000       0.019       0.028      *

  Specific indirect 2
    PRGBP
    PAYER
    SOCADV
    MHISP             -0.005       0.001      0.000      -0.007      -0.003      *

  Specific indirect 3
    PRGBP
    MEDUC
    SOCADV
    MHISP             -0.005       0.001      0.000      -0.007      -0.003      *

  Specific indirect 4
    PRGBP
    CIG0
    SOCADV
    MHISP              0.001       0.000      0.048       0.000       0.001

  Specific indirect 5
    PRGBP
    WIC
    SOCADV
    MHISP             -0.004       0.001      0.000      -0.005      -0.003      *

  Specific indirect 6
    PRGBP
    FAGE
    SOCADV
    MHISP              0.002       0.000      0.000       0.001       0.002      *

  Specific indirect 7
    PRGBP
    MAGE
    SOCADV
    MHISP             -0.005       0.000      0.000      -0.005      -0.004      *

  Specific indirect 8
    PRGBP
    MHT
    SOCADV
    MHISP              0.000       0.000      0.000      -0.001       0.000      *

  Specific indirect 9
    PRGBP
    BMI
    SOCADV
    MHISP              0.014       0.000      0.000       0.013       0.015      *

  Specific indirect 10
    PRGBP
    PAYER
    FEDUC
    SOCADV
    MHISP              0.000       0.000      0.000       0.000       0.000      *

  Specific indirect 11
    PRGBP
    PAYER
    FAGE
    SOCADV
    MHISP              0.000       0.000      0.208       0.000       0.000

  Specific indirect 12
    PRGBP
    MEDUC
    CIG0
    SOCADV
    MHISP              0.000       0.000      0.000       0.000       0.000      *

  Specific indirect 13
    PRGBP
    WIC
    MEDUC
    SOCADV
    MHISP              0.000       0.000      0.000       0.000       0.000      *

  Specific indirect 14
    PRGBP
    WIC
    MAGE
    SOCADV
    MHISP              0.000       0.000      0.000       0.000       0.000      *

  Specific indirect 15
    PRGBP
    MAGE
    CIG0
    SOCADV
    MHISP              0.000       0.000      0.000       0.000       0.000      *

  Specific indirect 16
    PRGBP
    BMI
    MEDUC
    SOCADV
    MHISP             -0.005       0.000      0.000      -0.005      -0.004      *

  Specific indirect 17
    PRGBP
    BMI
    CIG0
    SOCADV
    MHISP              0.000       0.000      0.000       0.000       0.000      *

  Specific indirect 18
    PRGBP
    BMI
    MAGE
    SOCADV
    MHISP             -0.004       0.000      0.000      -0.004      -0.004      *

  Specific indirect 19
    PRGBP
    PAYER
    FEDUC
    FAGE
    SOCADV
    MHISP              0.000       0.000      0.012       0.000       0.000      *

  Specific indirect 20
    PRGBP
    WIC
    MEDUC
    CIG0
    SOCADV
    MHISP              0.000       0.000      0.000       0.000       0.000      *

  Specific indirect 21
    PRGBP
    WIC
    MAGE
    CIG0
    SOCADV
    MHISP              0.000       0.000      0.000       0.000       0.000      *

  Specific indirect 22
    PRGBP
    BMI
    MEDUC
    CIG0
    SOCADV
    MHISP              0.000       0.000      0.000       0.000       0.000      *

  Specific indirect 23
    PRGBP
    BMI
    MAGE
    CIG0
    SOCADV
    MHISP              0.000       0.000      0.000       0.000       0.000      *


Effects from OTHM to PRGBP via SOCADV

    Sum of indirect   -0.012       0.001      0.000      -0.013      -0.013      *

  Specific indirect 1
    PRGBP
    SOCADV
    OTHM              -0.025       0.003      0.000      -0.030      -0.020      *

  Specific indirect 2
    PRGBP
    PAYER
    SOCADV
    OTHM               0.005       0.001      0.000       0.004       0.007      *

  Specific indirect 3
    PRGBP
    MEDUC
    SOCADV
    OTHM               0.006       0.001      0.000       0.004       0.008      *

  Specific indirect 4
    PRGBP
    CIG0
    SOCADV
    OTHM              -0.001       0.000      0.048      -0.002       0.000

  Specific indirect 5
    PRGBP
    WIC
    SOCADV
    OTHM               0.004       0.001      0.000       0.003       0.006      *

  Specific indirect 6
    PRGBP
    FAGE
    SOCADV
    OTHM              -0.002       0.000      0.000      -0.002      -0.001      *

  Specific indirect 7
    PRGBP
    MAGE
    SOCADV
    OTHM               0.005       0.000      0.000       0.004       0.006      *

  Specific indirect 8
    PRGBP
    MHT
    SOCADV
    OTHM               0.001       0.000      0.000       0.000       0.001      *

  Specific indirect 9
    PRGBP
    BMI
    SOCADV
    OTHM              -0.015       0.000      0.000      -0.016      -0.014      *

  Specific indirect 10
    PRGBP
    PAYER
    FEDUC
    SOCADV
    OTHM               0.000       0.000      0.000       0.000       0.000      *

  Specific indirect 11
    PRGBP
    PAYER
    FAGE
    SOCADV
    OTHM               0.000       0.000      0.208       0.000       0.000

  Specific indirect 12
    PRGBP
    MEDUC
    CIG0
    SOCADV
    OTHM               0.000       0.000      0.000       0.000       0.000      *

  Specific indirect 13
    PRGBP
    WIC
    MEDUC
    SOCADV
    OTHM               0.000       0.000      0.000       0.000       0.000      *

  Specific indirect 14
    PRGBP
    WIC
    MAGE
    SOCADV
    OTHM               0.000       0.000      0.000       0.000       0.000      *

  Specific indirect 15
    PRGBP
    MAGE
    CIG0
    SOCADV
    OTHM               0.000       0.000      0.000       0.000       0.000      *

  Specific indirect 16
    PRGBP
    BMI
    MEDUC
    SOCADV
    OTHM               0.005       0.000      0.000       0.005       0.005      *

  Specific indirect 17
    PRGBP
    BMI
    CIG0
    SOCADV
    OTHM               0.000       0.000      0.000       0.000       0.000      *

  Specific indirect 18
    PRGBP
    BMI
    MAGE
    SOCADV
    OTHM               0.004       0.000      0.000       0.004       0.005      *

  Specific indirect 19
    PRGBP
    PAYER
    FEDUC
    FAGE
    SOCADV
    OTHM               0.000       0.000      0.012       0.000       0.000      *

  Specific indirect 20
    PRGBP
    WIC
    MEDUC
    CIG0
    SOCADV
    OTHM               0.000       0.000      0.000       0.000       0.000      *

  Specific indirect 21
    PRGBP
    WIC
    MAGE
    CIG0
    SOCADV
    OTHM               0.000       0.000      0.000       0.000       0.000      *

  Specific indirect 22
    PRGBP
    BMI
    MEDUC
    CIG0
    SOCADV
    OTHM               0.000       0.000      0.000       0.000       0.000      *

  Specific indirect 23
    PRGBP
    BMI
    MAGE
    CIG0
    SOCADV
    OTHM               0.000       0.000      0.000       0.000       0.000      *


Effects from AFRAMF to PRGBP via SOCADV

    Sum of indirect    0.017       0.001      0.000       0.015       0.015      *

  Specific indirect 1
    PRGBP
    SOCADV
    AFRAMF             0.034       0.004      0.000       0.028       0.042      *

  Specific indirect 2
    PRGBP
    PAYER
    SOCADV
    AFRAMF            -0.007       0.001      0.000      -0.010      -0.005      *

  Specific indirect 3
    PRGBP
    MEDUC
    SOCADV
    AFRAMF            -0.008       0.001      0.000      -0.010      -0.005      *

  Specific indirect 4
    PRGBP
    CIG0
    SOCADV
    AFRAMF             0.001       0.001      0.048       0.000       0.002

  Specific indirect 5
    PRGBP
    WIC
    SOCADV
    AFRAMF            -0.006       0.001      0.000      -0.008      -0.004      *

  Specific indirect 6
    PRGBP
    FAGE
    SOCADV
    AFRAMF             0.003       0.000      0.000       0.002       0.003      *

  Specific indirect 7
    PRGBP
    MAGE
    SOCADV
    AFRAMF            -0.007       0.001      0.000      -0.008      -0.005      *

  Specific indirect 8
    PRGBP
    MHT
    SOCADV
    AFRAMF            -0.001       0.000      0.000      -0.001      -0.001      *

  Specific indirect 9
    PRGBP
    BMI
    SOCADV
    AFRAMF             0.021       0.001      0.000       0.020       0.022      *

  Specific indirect 10
    PRGBP
    PAYER
    FEDUC
    SOCADV
    AFRAMF             0.000       0.000      0.000       0.000       0.001      *

  Specific indirect 11
    PRGBP
    PAYER
    FAGE
    SOCADV
    AFRAMF             0.000       0.000      0.208       0.000       0.000

  Specific indirect 12
    PRGBP
    MEDUC
    CIG0
    SOCADV
    AFRAMF             0.000       0.000      0.000       0.000       0.000      *

  Specific indirect 13
    PRGBP
    WIC
    MEDUC
    SOCADV
    AFRAMF             0.000       0.000      0.000       0.000       0.000      *

  Specific indirect 14
    PRGBP
    WIC
    MAGE
    SOCADV
    AFRAMF             0.000       0.000      0.000       0.000       0.000      *

  Specific indirect 15
    PRGBP
    MAGE
    CIG0
    SOCADV
    AFRAMF             0.000       0.000      0.000       0.000       0.000      *

  Specific indirect 16
    PRGBP
    BMI
    MEDUC
    SOCADV
    AFRAMF            -0.007       0.000      0.000      -0.007      -0.006      *

  Specific indirect 17
    PRGBP
    BMI
    CIG0
    SOCADV
    AFRAMF             0.000       0.000      0.000       0.000       0.000      *

  Specific indirect 18
    PRGBP
    BMI
    MAGE
    SOCADV
    AFRAMF            -0.006       0.000      0.000      -0.006      -0.006      *

  Specific indirect 19
    PRGBP
    PAYER
    FEDUC
    FAGE
    SOCADV
    AFRAMF             0.000       0.000      0.012       0.000       0.000      *

  Specific indirect 20
    PRGBP
    WIC
    MEDUC
    CIG0
    SOCADV
    AFRAMF             0.000       0.000      0.000       0.000       0.000      *

  Specific indirect 21
    PRGBP
    WIC
    MAGE
    CIG0
    SOCADV
    AFRAMF             0.000       0.000      0.000       0.000       0.000      *

  Specific indirect 22
    PRGBP
    BMI
    MEDUC
    CIG0
    SOCADV
    AFRAMF             0.000       0.000      0.000       0.000       0.000      *

  Specific indirect 23
    PRGBP
    BMI
    MAGE
    CIG0
    SOCADV
    AFRAMF             0.000       0.000      0.000       0.000       0.000      *


Effects from FHISP to PRGBP via SOCADV

    Sum of indirect    0.016       0.001      0.000       0.015       0.015      *

  Specific indirect 1
    PRGBP
    SOCADV
    FHISP              0.033       0.003      0.000       0.026       0.040      *

  Specific indirect 2
    PRGBP
    PAYER
    SOCADV
    FHISP             -0.007       0.001      0.000      -0.009      -0.005      *

  Specific indirect 3
    PRGBP
    MEDUC
    SOCADV
    FHISP             -0.007       0.001      0.000      -0.010      -0.005      *

  Specific indirect 4
    PRGBP
    CIG0
    SOCADV
    FHISP              0.001       0.001      0.048       0.000       0.002

  Specific indirect 5
    PRGBP
    WIC
    SOCADV
    FHISP             -0.006       0.001      0.000      -0.008      -0.004      *

  Specific indirect 6
    PRGBP
    FAGE
    SOCADV
    FHISP              0.002       0.000      0.000       0.002       0.003      *

  Specific indirect 7
    PRGBP
    MAGE
    SOCADV
    FHISP             -0.007       0.001      0.000      -0.008      -0.005      *

  Specific indirect 8
    PRGBP
    MHT
    SOCADV
    FHISP             -0.001       0.000      0.000      -0.001      -0.001      *

  Specific indirect 9
    PRGBP
    BMI
    SOCADV
    FHISP              0.020       0.000      0.000       0.019       0.021      *

  Specific indirect 10
    PRGBP
    PAYER
    FEDUC
    SOCADV
    FHISP              0.000       0.000      0.000       0.000       0.001      *

  Specific indirect 11
    PRGBP
    PAYER
    FAGE
    SOCADV
    FHISP              0.000       0.000      0.208       0.000       0.000

  Specific indirect 12
    PRGBP
    MEDUC
    CIG0
    SOCADV
    FHISP              0.000       0.000      0.000       0.000       0.000      *

  Specific indirect 13
    PRGBP
    WIC
    MEDUC
    SOCADV
    FHISP              0.000       0.000      0.000       0.000       0.000      *

  Specific indirect 14
    PRGBP
    WIC
    MAGE
    SOCADV
    FHISP              0.000       0.000      0.000       0.000       0.000      *

  Specific indirect 15
    PRGBP
    MAGE
    CIG0
    SOCADV
    FHISP              0.000       0.000      0.000       0.000       0.000      *

  Specific indirect 16
    PRGBP
    BMI
    MEDUC
    SOCADV
    FHISP             -0.006       0.000      0.000      -0.007      -0.006      *

  Specific indirect 17
    PRGBP
    BMI
    CIG0
    SOCADV
    FHISP              0.000       0.000      0.000       0.000       0.000      *

  Specific indirect 18
    PRGBP
    BMI
    MAGE
    SOCADV
    FHISP             -0.006       0.000      0.000      -0.006      -0.006      *

  Specific indirect 19
    PRGBP
    PAYER
    FEDUC
    FAGE
    SOCADV
    FHISP              0.000       0.000      0.012       0.000       0.000      *

  Specific indirect 20
    PRGBP
    WIC
    MEDUC
    CIG0
    SOCADV
    FHISP              0.000       0.000      0.000       0.000       0.000      *

  Specific indirect 21
    PRGBP
    WIC
    MAGE
    CIG0
    SOCADV
    FHISP              0.000       0.000      0.000       0.000       0.000      *

  Specific indirect 22
    PRGBP
    BMI
    MEDUC
    CIG0
    SOCADV
    FHISP              0.000       0.000      0.000       0.000       0.000      *

  Specific indirect 23
    PRGBP
    BMI
    MAGE
    CIG0
    SOCADV
    FHISP              0.000       0.000      0.000       0.000       0.000      *


Effects from OTHF to PRGBP via SOCADV

    Sum of indirect    0.000       0.000      0.010      -0.001      -0.001      *

  Specific indirect 1
    PRGBP
    SOCADV
    OTHF              -0.001       0.000      0.010      -0.001       0.000      *

  Specific indirect 2
    PRGBP
    PAYER
    SOCADV
    OTHF               0.000       0.000      0.010       0.000       0.000      *

  Specific indirect 3
    PRGBP
    MEDUC
    SOCADV
    OTHF               0.000       0.000      0.010       0.000       0.000      *

  Specific indirect 4
    PRGBP
    CIG0
    SOCADV
    OTHF               0.000       0.000      0.056       0.000       0.000

  Specific indirect 5
    PRGBP
    WIC
    SOCADV
    OTHF               0.000       0.000      0.010       0.000       0.000      *

  Specific indirect 6
    PRGBP
    FAGE
    SOCADV
    OTHF               0.000       0.000      0.010       0.000       0.000      *

  Specific indirect 7
    PRGBP
    MAGE
    SOCADV
    OTHF               0.000       0.000      0.010       0.000       0.000      *

  Specific indirect 8
    PRGBP
    MHT
    SOCADV
    OTHF               0.000       0.000      0.010       0.000       0.000      *

  Specific indirect 9
    PRGBP
    BMI
    SOCADV
    OTHF               0.000       0.000      0.010      -0.001       0.000      *

  Specific indirect 10
    PRGBP
    PAYER
    FEDUC
    SOCADV
    OTHF               0.000       0.000      0.010       0.000       0.000      *

  Specific indirect 11
    PRGBP
    PAYER
    FAGE
    SOCADV
    OTHF               0.000       0.000      0.214       0.000       0.000

  Specific indirect 12
    PRGBP
    MEDUC
    CIG0
    SOCADV
    OTHF               0.000       0.000      0.010       0.000       0.000      *

  Specific indirect 13
    PRGBP
    WIC
    MEDUC
    SOCADV
    OTHF               0.000       0.000      0.010       0.000       0.000

  Specific indirect 14
    PRGBP
    WIC
    MAGE
    SOCADV
    OTHF               0.000       0.000      0.010       0.000       0.000      *

  Specific indirect 15
    PRGBP
    MAGE
    CIG0
    SOCADV
    OTHF               0.000       0.000      0.010       0.000       0.000      *

  Specific indirect 16
    PRGBP
    BMI
    MEDUC
    SOCADV
    OTHF               0.000       0.000      0.010       0.000       0.000      *

  Specific indirect 17
    PRGBP
    BMI
    CIG0
    SOCADV
    OTHF               0.000       0.000      0.010       0.000       0.000      *

  Specific indirect 18
    PRGBP
    BMI
    MAGE
    SOCADV
    OTHF               0.000       0.000      0.010       0.000       0.000      *

  Specific indirect 19
    PRGBP
    PAYER
    FEDUC
    FAGE
    SOCADV
    OTHF               0.000       0.000      0.021       0.000       0.000

  Specific indirect 20
    PRGBP
    WIC
    MEDUC
    CIG0
    SOCADV
    OTHF               0.000       0.000      0.010       0.000       0.000

  Specific indirect 21
    PRGBP
    WIC
    MAGE
    CIG0
    SOCADV
    OTHF               0.000       0.000      0.010       0.000       0.000      *

  Specific indirect 22
    PRGBP
    BMI
    MEDUC
    CIG0
    SOCADV
    OTHF               0.000       0.000      0.010       0.000       0.000      *

  Specific indirect 23
    PRGBP
    BMI
    MAGE
    CIG0
    SOCADV
    OTHF               0.000       0.000      0.010       0.000       0.000      *


Effects from CIG0 to PRGBP via SOCADV

    Sum of indirect    0.000       0.000      0.000       0.000       0.000


Effects from MEDUC to PRGBP via SOCADV

    Sum of indirect    0.000       0.000      0.000       0.000       0.000


Effects from FEDUC to PRGBP via SOCADV

    Sum of indirect    0.000       0.000      0.000       0.000       0.000


Effects from FAGE to PRGBP via SOCADV

    Sum of indirect    0.000       0.000      0.000       0.000       0.000


Effects from MHT to PRGBP via SOCADV

    Sum of indirect    0.000       0.000      0.000       0.000       0.000


Effects from BMI to PRGBP via SOCADV

    Sum of indirect    0.000       0.000      0.000       0.000       0.000


Effects from AFRAMM to PRGDM via SOCADV

    Sum of indirect   -0.001       0.000      0.001      -0.001      -0.001      *

  Specific indirect 1
    PRGDM
    SOCADV
    AFRAMM             0.002       0.001      0.023       0.000       0.005      *

  Specific indirect 2
    PRGDM
    PAYER
    SOCADV
    AFRAMM             0.000       0.000      0.146      -0.001       0.000

  Specific indirect 3
    PRGDM
    MEDUC
    SOCADV
    AFRAMM             0.000       0.000      0.446      -0.001       0.001

  Specific indirect 4
    PRGDM
    CIG0
    SOCADV
    AFRAMM             0.002       0.000      0.000       0.001       0.002      *

  Specific indirect 5
    PRGDM
    WIC
    SOCADV
    AFRAMM             0.000       0.000      0.166       0.000       0.001

  Specific indirect 6
    PRGDM
    FAGE
    SOCADV
    AFRAMM            -0.001       0.000      0.000      -0.001       0.000      *

  Specific indirect 7
    PRGDM
    MAGE
    SOCADV
    AFRAMM            -0.008       0.000      0.000      -0.008      -0.007      *

  Specific indirect 8
    PRGDM
    MHT
    SOCADV
    AFRAMM             0.001       0.000      0.000       0.001       0.001      *

  Specific indirect 9
    PRGDM
    BMI
    SOCADV
    AFRAMM             0.006       0.000      0.000       0.006       0.007      *

  Specific indirect 10
    PRGDM
    PAYER
    FEDUC
    SOCADV
    AFRAMM             0.000       0.000      0.146       0.000       0.000

  Specific indirect 11
    PRGDM
    PAYER
    FAGE
    SOCADV
    AFRAMM             0.000       0.000      0.302       0.000       0.000

  Specific indirect 12
    PRGDM
    MEDUC
    CIG0
    SOCADV
    AFRAMM             0.000       0.000      0.446       0.000       0.000

  Specific indirect 13
    PRGDM
    WIC
    MEDUC
    SOCADV
    AFRAMM             0.000       0.000      0.166       0.000       0.000

  Specific indirect 14
    PRGDM
    WIC
    MAGE
    SOCADV
    AFRAMM             0.000       0.000      0.166       0.000       0.000

  Specific indirect 15
    PRGDM
    MAGE
    CIG0
    SOCADV
    AFRAMM             0.000       0.000      0.000       0.000       0.000      *

  Specific indirect 16
    PRGDM
    BMI
    MEDUC
    SOCADV
    AFRAMM            -0.002       0.000      0.000      -0.002      -0.002      *

  Specific indirect 17
    PRGDM
    BMI
    CIG0
    SOCADV
    AFRAMM             0.000       0.000      0.000       0.000       0.000      *

  Specific indirect 18
    PRGDM
    BMI
    MAGE
    SOCADV
    AFRAMM            -0.002       0.000      0.000      -0.002      -0.002      *

  Specific indirect 19
    PRGDM
    PAYER
    FEDUC
    FAGE
    SOCADV
    AFRAMM             0.000       0.000      0.155       0.000       0.000

  Specific indirect 20
    PRGDM
    WIC
    MEDUC
    CIG0
    SOCADV
    AFRAMM             0.000       0.000      0.166       0.000       0.000

  Specific indirect 21
    PRGDM
    WIC
    MAGE
    CIG0
    SOCADV
    AFRAMM             0.000       0.000      0.166       0.000       0.000

  Specific indirect 22
    PRGDM
    BMI
    MEDUC
    CIG0
    SOCADV
    AFRAMM             0.000       0.000      0.000       0.000       0.000      *

  Specific indirect 23
    PRGDM
    BMI
    MAGE
    CIG0
    SOCADV
    AFRAMM             0.000       0.000      0.000       0.000       0.000      *


Effects from MHISP to PRGDM via SOCADV

    Sum of indirect   -0.002       0.001      0.001      -0.003      -0.003      *

  Specific indirect 1
    PRGDM
    SOCADV
    MHISP              0.006       0.003      0.023       0.000       0.011

  Specific indirect 2
    PRGDM
    PAYER
    SOCADV
    MHISP             -0.001       0.001      0.146      -0.003       0.001

  Specific indirect 3
    PRGDM
    MEDUC
    SOCADV
    MHISP              0.000       0.001      0.446      -0.002       0.002

  Specific indirect 4
    PRGDM
    CIG0
    SOCADV
    MHISP              0.004       0.000      0.000       0.003       0.005      *

  Specific indirect 5
    PRGDM
    WIC
    SOCADV
    MHISP              0.001       0.001      0.166      -0.001       0.002

  Specific indirect 6
    PRGDM
    FAGE
    SOCADV
    MHISP             -0.001       0.000      0.000      -0.002      -0.001      *

  Specific indirect 7
    PRGDM
    MAGE
    SOCADV
    MHISP             -0.017       0.001      0.000      -0.018      -0.016      *

  Specific indirect 8
    PRGDM
    MHT
    SOCADV
    MHISP              0.002       0.000      0.000       0.002       0.002      *

  Specific indirect 9
    PRGDM
    BMI
    SOCADV
    MHISP              0.014       0.000      0.000       0.013       0.015      *

  Specific indirect 10
    PRGDM
    PAYER
    FEDUC
    SOCADV
    MHISP              0.000       0.000      0.146       0.000       0.000

  Specific indirect 11
    PRGDM
    PAYER
    FAGE
    SOCADV
    MHISP              0.000       0.000      0.302       0.000       0.000

  Specific indirect 12
    PRGDM
    MEDUC
    CIG0
    SOCADV
    MHISP              0.000       0.000      0.446       0.000       0.000

  Specific indirect 13
    PRGDM
    WIC
    MEDUC
    SOCADV
    MHISP              0.000       0.000      0.166       0.000       0.000

  Specific indirect 14
    PRGDM
    WIC
    MAGE
    SOCADV
    MHISP              0.000       0.000      0.166       0.000       0.000

  Specific indirect 15
    PRGDM
    MAGE
    CIG0
    SOCADV
    MHISP              0.000       0.000      0.000       0.000       0.000      *

  Specific indirect 16
    PRGDM
    BMI
    MEDUC
    SOCADV
    MHISP             -0.005       0.000      0.000      -0.005      -0.004      *

  Specific indirect 17
    PRGDM
    BMI
    CIG0
    SOCADV
    MHISP              0.000       0.000      0.000       0.000       0.000      *

  Specific indirect 18
    PRGDM
    BMI
    MAGE
    SOCADV
    MHISP             -0.004       0.000      0.000      -0.005      -0.004      *

  Specific indirect 19
    PRGDM
    PAYER
    FEDUC
    FAGE
    SOCADV
    MHISP              0.000       0.000      0.155       0.000       0.000

  Specific indirect 20
    PRGDM
    WIC
    MEDUC
    CIG0
    SOCADV
    MHISP              0.000       0.000      0.166       0.000       0.000

  Specific indirect 21
    PRGDM
    WIC
    MAGE
    CIG0
    SOCADV
    MHISP              0.000       0.000      0.166       0.000       0.000

  Specific indirect 22
    PRGDM
    BMI
    MEDUC
    CIG0
    SOCADV
    MHISP              0.000       0.000      0.000       0.000       0.000      *

  Specific indirect 23
    PRGDM
    BMI
    MAGE
    CIG0
    SOCADV
    MHISP              0.000       0.000      0.000       0.000       0.000      *


Effects from OTHM to PRGDM via SOCADV

    Sum of indirect    0.002       0.001      0.001       0.001       0.001      *

  Specific indirect 1
    PRGDM
    SOCADV
    OTHM              -0.006       0.003      0.023      -0.012       0.000

  Specific indirect 2
    PRGDM
    PAYER
    SOCADV
    OTHM               0.001       0.001      0.146      -0.001       0.003

  Specific indirect 3
    PRGDM
    MEDUC
    SOCADV
    OTHM               0.000       0.001      0.446      -0.002       0.002

  Specific indirect 4
    PRGDM
    CIG0
    SOCADV
    OTHM              -0.004       0.001      0.000      -0.005      -0.003      *

  Specific indirect 5
    PRGDM
    WIC
    SOCADV
    OTHM              -0.001       0.001      0.166      -0.002       0.001

  Specific indirect 6
    PRGDM
    FAGE
    SOCADV
    OTHM               0.001       0.000      0.000       0.001       0.002      *

  Specific indirect 7
    PRGDM
    MAGE
    SOCADV
    OTHM               0.018       0.001      0.000       0.017       0.019      *

  Specific indirect 8
    PRGDM
    MHT
    SOCADV
    OTHM              -0.002       0.000      0.000      -0.002      -0.002      *

  Specific indirect 9
    PRGDM
    BMI
    SOCADV
    OTHM              -0.015       0.001      0.000      -0.016      -0.014      *

  Specific indirect 10
    PRGDM
    PAYER
    FEDUC
    SOCADV
    OTHM               0.000       0.000      0.146       0.000       0.000

  Specific indirect 11
    PRGDM
    PAYER
    FAGE
    SOCADV
    OTHM               0.000       0.000      0.302       0.000       0.000

  Specific indirect 12
    PRGDM
    MEDUC
    CIG0
    SOCADV
    OTHM               0.000       0.000      0.446       0.000       0.000

  Specific indirect 13
    PRGDM
    WIC
    MEDUC
    SOCADV
    OTHM               0.000       0.000      0.166       0.000       0.000

  Specific indirect 14
    PRGDM
    WIC
    MAGE
    SOCADV
    OTHM               0.000       0.000      0.166       0.000       0.000

  Specific indirect 15
    PRGDM
    MAGE
    CIG0
    SOCADV
    OTHM               0.000       0.000      0.000       0.000       0.000      *

  Specific indirect 16
    PRGDM
    BMI
    MEDUC
    SOCADV
    OTHM               0.005       0.000      0.000       0.005       0.006      *

  Specific indirect 17
    PRGDM
    BMI
    CIG0
    SOCADV
    OTHM               0.000       0.000      0.000       0.000       0.000      *

  Specific indirect 18
    PRGDM
    BMI
    MAGE
    SOCADV
    OTHM               0.005       0.000      0.000       0.004       0.005      *

  Specific indirect 19
    PRGDM
    PAYER
    FEDUC
    FAGE
    SOCADV
    OTHM               0.000       0.000      0.155       0.000       0.000

  Specific indirect 20
    PRGDM
    WIC
    MEDUC
    CIG0
    SOCADV
    OTHM               0.000       0.000      0.166       0.000       0.000

  Specific indirect 21
    PRGDM
    WIC
    MAGE
    CIG0
    SOCADV
    OTHM               0.000       0.000      0.166       0.000       0.000

  Specific indirect 22
    PRGDM
    BMI
    MEDUC
    CIG0
    SOCADV
    OTHM               0.000       0.000      0.000       0.000       0.000      *

  Specific indirect 23
    PRGDM
    BMI
    MAGE
    CIG0
    SOCADV
    OTHM               0.000       0.000      0.000       0.000       0.000      *


Effects from AFRAMF to PRGDM via SOCADV

    Sum of indirect   -0.003       0.001      0.001      -0.005      -0.005      *

  Specific indirect 1
    PRGDM
    SOCADV
    AFRAMF             0.008       0.004      0.023       0.000       0.016

  Specific indirect 2
    PRGDM
    PAYER
    SOCADV
    AFRAMF            -0.001       0.001      0.146      -0.004       0.001

  Specific indirect 3
    PRGDM
    MEDUC
    SOCADV
    AFRAMF             0.000       0.002      0.446      -0.003       0.003

  Specific indirect 4
    PRGDM
    CIG0
    SOCADV
    AFRAMF             0.006       0.001      0.000       0.004       0.007      *

  Specific indirect 5
    PRGDM
    WIC
    SOCADV
    AFRAMF             0.001       0.001      0.166      -0.001       0.003

  Specific indirect 6
    PRGDM
    FAGE
    SOCADV
    AFRAMF            -0.002       0.000      0.000      -0.003      -0.001      *

  Specific indirect 7
    PRGDM
    MAGE
    SOCADV
    AFRAMF            -0.025       0.001      0.000      -0.027      -0.024      *

  Specific indirect 8
    PRGDM
    MHT
    SOCADV
    AFRAMF             0.003       0.000      0.000       0.002       0.003      *

  Specific indirect 9
    PRGDM
    BMI
    SOCADV
    AFRAMF             0.021       0.001      0.000       0.020       0.022      *

  Specific indirect 10
    PRGDM
    PAYER
    FEDUC
    SOCADV
    AFRAMF             0.000       0.000      0.146       0.000       0.000

  Specific indirect 11
    PRGDM
    PAYER
    FAGE
    SOCADV
    AFRAMF             0.000       0.000      0.302       0.000       0.000

  Specific indirect 12
    PRGDM
    MEDUC
    CIG0
    SOCADV
    AFRAMF             0.000       0.000      0.446       0.000       0.000

  Specific indirect 13
    PRGDM
    WIC
    MEDUC
    SOCADV
    AFRAMF             0.000       0.000      0.166       0.000       0.000

  Specific indirect 14
    PRGDM
    WIC
    MAGE
    SOCADV
    AFRAMF             0.000       0.000      0.166       0.000       0.000

  Specific indirect 15
    PRGDM
    MAGE
    CIG0
    SOCADV
    AFRAMF             0.000       0.000      0.000       0.000       0.000      *

  Specific indirect 16
    PRGDM
    BMI
    MEDUC
    SOCADV
    AFRAMF            -0.007       0.000      0.000      -0.008      -0.006      *

  Specific indirect 17
    PRGDM
    BMI
    CIG0
    SOCADV
    AFRAMF             0.000       0.000      0.000       0.000       0.000      *

  Specific indirect 18
    PRGDM
    BMI
    MAGE
    SOCADV
    AFRAMF            -0.006       0.000      0.000      -0.007      -0.006      *

  Specific indirect 19
    PRGDM
    PAYER
    FEDUC
    FAGE
    SOCADV
    AFRAMF             0.000       0.000      0.155       0.000       0.000

  Specific indirect 20
    PRGDM
    WIC
    MEDUC
    CIG0
    SOCADV
    AFRAMF             0.000       0.000      0.166       0.000       0.000

  Specific indirect 21
    PRGDM
    WIC
    MAGE
    CIG0
    SOCADV
    AFRAMF             0.000       0.000      0.166       0.000       0.000

  Specific indirect 22
    PRGDM
    BMI
    MEDUC
    CIG0
    SOCADV
    AFRAMF             0.000       0.000      0.000       0.000       0.000      *

  Specific indirect 23
    PRGDM
    BMI
    MAGE
    CIG0
    SOCADV
    AFRAMF             0.000       0.000      0.000       0.000       0.000      *


Effects from FHISP to PRGDM via SOCADV

    Sum of indirect   -0.003       0.001      0.001      -0.004      -0.004      *

  Specific indirect 1
    PRGDM
    SOCADV
    FHISP              0.008       0.004      0.023       0.000       0.015

  Specific indirect 2
    PRGDM
    PAYER
    SOCADV
    FHISP             -0.001       0.001      0.146      -0.004       0.001

  Specific indirect 3
    PRGDM
    MEDUC
    SOCADV
    FHISP              0.000       0.001      0.446      -0.003       0.003

  Specific indirect 4
    PRGDM
    CIG0
    SOCADV
    FHISP              0.006       0.001      0.000       0.004       0.007      *

  Specific indirect 5
    PRGDM
    WIC
    SOCADV
    FHISP              0.001       0.001      0.166      -0.001       0.003

  Specific indirect 6
    PRGDM
    FAGE
    SOCADV
    FHISP             -0.002       0.000      0.000      -0.003      -0.001      *

  Specific indirect 7
    PRGDM
    MAGE
    SOCADV
    FHISP             -0.024       0.001      0.000      -0.025      -0.023      *

  Specific indirect 8
    PRGDM
    MHT
    SOCADV
    FHISP              0.003       0.000      0.000       0.002       0.003      *

  Specific indirect 9
    PRGDM
    BMI
    SOCADV
    FHISP              0.020       0.001      0.000       0.019       0.021      *

  Specific indirect 10
    PRGDM
    PAYER
    FEDUC
    SOCADV
    FHISP              0.000       0.000      0.146       0.000       0.000

  Specific indirect 11
    PRGDM
    PAYER
    FAGE
    SOCADV
    FHISP              0.000       0.000      0.302       0.000       0.000

  Specific indirect 12
    PRGDM
    MEDUC
    CIG0
    SOCADV
    FHISP              0.000       0.000      0.446       0.000       0.000

  Specific indirect 13
    PRGDM
    WIC
    MEDUC
    SOCADV
    FHISP              0.000       0.000      0.166       0.000       0.000

  Specific indirect 14
    PRGDM
    WIC
    MAGE
    SOCADV
    FHISP              0.000       0.000      0.166       0.000       0.000

  Specific indirect 15
    PRGDM
    MAGE
    CIG0
    SOCADV
    FHISP              0.000       0.000      0.000       0.000       0.000      *

  Specific indirect 16
    PRGDM
    BMI
    MEDUC
    SOCADV
    FHISP             -0.007       0.000      0.000      -0.007      -0.006      *

  Specific indirect 17
    PRGDM
    BMI
    CIG0
    SOCADV
    FHISP              0.000       0.000      0.000       0.000       0.000      *

  Specific indirect 18
    PRGDM
    BMI
    MAGE
    SOCADV
    FHISP             -0.006       0.000      0.000      -0.006      -0.006      *

  Specific indirect 19
    PRGDM
    PAYER
    FEDUC
    FAGE
    SOCADV
    FHISP              0.000       0.000      0.155       0.000       0.000

  Specific indirect 20
    PRGDM
    WIC
    MEDUC
    CIG0
    SOCADV
    FHISP              0.000       0.000      0.166       0.000       0.000

  Specific indirect 21
    PRGDM
    WIC
    MAGE
    CIG0
    SOCADV
    FHISP              0.000       0.000      0.166       0.000       0.000

  Specific indirect 22
    PRGDM
    BMI
    MEDUC
    CIG0
    SOCADV
    FHISP              0.000       0.000      0.000       0.000       0.000      *

  Specific indirect 23
    PRGDM
    BMI
    MAGE
    CIG0
    SOCADV
    FHISP              0.000       0.000      0.000       0.000       0.000      *


Effects from OTHF to PRGDM via SOCADV

    Sum of indirect    0.000       0.000      0.011       0.000       0.000      *

  Specific indirect 1
    PRGDM
    SOCADV
    OTHF               0.000       0.000      0.033       0.000       0.000

  Specific indirect 2
    PRGDM
    PAYER
    SOCADV
    OTHF               0.000       0.000      0.154       0.000       0.000

  Specific indirect 3
    PRGDM
    MEDUC
    SOCADV
    OTHF               0.000       0.000      0.448       0.000       0.000

  Specific indirect 4
    PRGDM
    CIG0
    SOCADV
    OTHF               0.000       0.000      0.010       0.000       0.000      *

  Specific indirect 5
    PRGDM
    WIC
    SOCADV
    OTHF               0.000       0.000      0.172       0.000       0.000

  Specific indirect 6
    PRGDM
    FAGE
    SOCADV
    OTHF               0.000       0.000      0.010       0.000       0.000      *

  Specific indirect 7
    PRGDM
    MAGE
    SOCADV
    OTHF               0.001       0.000      0.010       0.000       0.001      *

  Specific indirect 8
    PRGDM
    MHT
    SOCADV
    OTHF               0.000       0.000      0.010       0.000       0.000      *

  Specific indirect 9
    PRGDM
    BMI
    SOCADV
    OTHF               0.000       0.000      0.010      -0.001       0.000      *

  Specific indirect 10
    PRGDM
    PAYER
    FEDUC
    SOCADV
    OTHF               0.000       0.000      0.154       0.000       0.000

  Specific indirect 11
    PRGDM
    PAYER
    FAGE
    SOCADV
    OTHF               0.000       0.000      0.307       0.000       0.000

  Specific indirect 12
    PRGDM
    MEDUC
    CIG0
    SOCADV
    OTHF               0.000       0.000      0.448       0.000       0.000

  Specific indirect 13
    PRGDM
    WIC
    MEDUC
    SOCADV
    OTHF               0.000       0.000      0.172       0.000       0.000

  Specific indirect 14
    PRGDM
    WIC
    MAGE
    SOCADV
    OTHF               0.000       0.000      0.172       0.000       0.000

  Specific indirect 15
    PRGDM
    MAGE
    CIG0
    SOCADV
    OTHF               0.000       0.000      0.010       0.000       0.000      *

  Specific indirect 16
    PRGDM
    BMI
    MEDUC
    SOCADV
    OTHF               0.000       0.000      0.010       0.000       0.000      *

  Specific indirect 17
    PRGDM
    BMI
    CIG0
    SOCADV
    OTHF               0.000       0.000      0.010       0.000       0.000      *

  Specific indirect 18
    PRGDM
    BMI
    MAGE
    SOCADV
    OTHF               0.000       0.000      0.010       0.000       0.000      *

  Specific indirect 19
    PRGDM
    PAYER
    FEDUC
    FAGE
    SOCADV
    OTHF               0.000       0.000      0.161       0.000       0.000

  Specific indirect 20
    PRGDM
    WIC
    MEDUC
    CIG0
    SOCADV
    OTHF               0.000       0.000      0.172       0.000       0.000

  Specific indirect 21
    PRGDM
    WIC
    MAGE
    CIG0
    SOCADV
    OTHF               0.000       0.000      0.172       0.000       0.000

  Specific indirect 22
    PRGDM
    BMI
    MEDUC
    CIG0
    SOCADV
    OTHF               0.000       0.000      0.010       0.000       0.000      *

  Specific indirect 23
    PRGDM
    BMI
    MAGE
    CIG0
    SOCADV
    OTHF               0.000       0.000      0.010       0.000       0.000      *


Effects from CIG0 to PRGDM via SOCADV

    Sum of indirect    0.000       0.000      0.000       0.000       0.000


Effects from MEDUC to PRGDM via SOCADV

    Sum of indirect    0.000       0.000      0.000       0.000       0.000


Effects from FEDUC to PRGDM via SOCADV

    Sum of indirect    0.000       0.000      0.000       0.000       0.000


Effects from FAGE to PRGDM via SOCADV

    Sum of indirect    0.000       0.000      0.000       0.000       0.000


Effects from MHT to PRGDM via SOCADV

    Sum of indirect    0.000       0.000      0.000       0.000       0.000


Effects from BMI to PRGDM via SOCADV

    Sum of indirect    0.000       0.000      0.000       0.000       0.000


Effects from AFRAMM to BWT via SOCADV

    Sum of indirect   -0.004       0.000      0.000      -0.004      -0.004      *

  Specific indirect 1
    BWT
    SOCADV
    AFRAMM            -0.004       0.001      0.000      -0.005      -0.003      *

  Specific indirect 2
    BWT
    PAYER
    SOCADV
    AFRAMM             0.000       0.000      0.467       0.000       0.000

  Specific indirect 3
    BWT
    MEDUC
    SOCADV
    AFRAMM             0.001       0.000      0.000       0.001       0.002      *

  Specific indirect 4
    BWT
    CIG0
    SOCADV
    AFRAMM            -0.002       0.000      0.000      -0.003      -0.002      *

  Specific indirect 5
    BWT
    WIC
    SOCADV
    AFRAMM             0.001       0.000      0.002       0.000       0.001      *

  Specific indirect 6
    BWT
    PRGBP
    SOCADV
    AFRAMM            -0.002       0.000      0.000      -0.002      -0.002      *

  Specific indirect 7
    BWT
    PRGDM
    SOCADV
    AFRAMM             0.000       0.000      0.023       0.000       0.000

  Specific indirect 8
    BWT
    FAGE
    SOCADV
    AFRAMM             0.001       0.000      0.000       0.000       0.001      *

  Specific indirect 9
    BWT
    MAGE
    SOCADV
    AFRAMM             0.002       0.000      0.000       0.001       0.002      *

  Specific indirect 10
    BWT
    MHT
    SOCADV
    AFRAMM            -0.002       0.000      0.000      -0.002      -0.002      *

  Specific indirect 11
    BWT
    BMI
    SOCADV
    AFRAMM             0.005       0.000      0.000       0.005       0.006      *

  Specific indirect 12
    BWT
    PRECAREM
    SOCADV
    AFRAMM             0.000       0.000      0.120       0.000       0.000

  Specific indirect 13
    BWT
    PAYER
    FEDUC
    SOCADV
    AFRAMM             0.000       0.000      0.467       0.000       0.000

  Specific indirect 14
    BWT
    PAYER
    FAGE
    SOCADV
    AFRAMM             0.000       0.000      0.490       0.000       0.000

  Specific indirect 15
    BWT
    MEDUC
    CIG0
    SOCADV
    AFRAMM             0.000       0.000      0.000       0.000       0.000      *

  Specific indirect 16
    BWT
    WIC
    MEDUC
    SOCADV
    AFRAMM             0.000       0.000      0.002       0.000       0.000      *

  Specific indirect 17
    BWT
    WIC
    MAGE
    SOCADV
    AFRAMM             0.000       0.000      0.002       0.000       0.000      *

  Specific indirect 18
    BWT
    PRGBP
    PAYER
    SOCADV
    AFRAMM             0.000       0.000      0.000       0.000       0.001      *

  Specific indirect 19
    BWT
    PRGBP
    MEDUC
    SOCADV
    AFRAMM             0.000       0.000      0.000       0.000       0.001      *

  Specific indirect 20
    BWT
    PRGBP
    CIG0
    SOCADV
    AFRAMM             0.000       0.000      0.048       0.000       0.000

  Specific indirect 21
    BWT
    PRGBP
    WIC
    SOCADV
    AFRAMM             0.000       0.000      0.000       0.000       0.000      *

  Specific indirect 22
    BWT
    PRGBP
    FAGE
    SOCADV
    AFRAMM             0.000       0.000      0.000       0.000       0.000      *

  Specific indirect 23
    BWT
    PRGBP
    MAGE
    SOCADV
    AFRAMM             0.000       0.000      0.000       0.000       0.000      *

  Specific indirect 24
    BWT
    PRGBP
    MHT
    SOCADV
    AFRAMM             0.000       0.000      0.000       0.000       0.000      *

  Specific indirect 25
    BWT
    PRGBP
    BMI
    SOCADV
    AFRAMM            -0.001       0.000      0.000      -0.001      -0.001      *

  Specific indirect 26
    BWT
    PRGDM
    PAYER
    SOCADV
    AFRAMM             0.000       0.000      0.146       0.000       0.000

  Specific indirect 27
    BWT
    PRGDM
    MEDUC
    SOCADV
    AFRAMM             0.000       0.000      0.446       0.000       0.000

  Specific indirect 28
    BWT
    PRGDM
    CIG0
    SOCADV
    AFRAMM             0.000       0.000      0.000       0.000       0.000      *

  Specific indirect 29
    BWT
    PRGDM
    WIC
    SOCADV
    AFRAMM             0.000       0.000      0.166       0.000       0.000

  Specific indirect 30
    BWT
    PRGDM
    FAGE
    SOCADV
    AFRAMM             0.000       0.000      0.000       0.000       0.000      *

  Specific indirect 31
    BWT
    PRGDM
    MAGE
    SOCADV
    AFRAMM             0.000       0.000      0.000       0.000       0.000      *

  Specific indirect 32
    BWT
    PRGDM
    MHT
    SOCADV
    AFRAMM             0.000       0.000      0.000       0.000       0.000      *

  Specific indirect 33
    BWT
    PRGDM
    BMI
    SOCADV
    AFRAMM             0.000       0.000      0.000       0.000       0.000      *

  Specific indirect 34
    BWT
    MAGE
    CIG0
    SOCADV
    AFRAMM             0.000       0.000      0.000       0.000       0.000      *

  Specific indirect 35
    BWT
    BMI
    MEDUC
    SOCADV
    AFRAMM            -0.002       0.000      0.000      -0.002      -0.002      *

  Specific indirect 36
    BWT
    BMI
    CIG0
    SOCADV
    AFRAMM             0.000       0.000      0.000       0.000       0.000      *

  Specific indirect 37
    BWT
    BMI
    MAGE
    SOCADV
    AFRAMM            -0.002       0.000      0.000      -0.002      -0.001      *

  Specific indirect 38
    BWT
    PRECAREM
    PAYER
    SOCADV
    AFRAMM             0.000       0.000      0.103       0.000       0.000

  Specific indirect 39
    BWT
    PRECAREM
    MEDUC
    SOCADV
    AFRAMM             0.000       0.000      0.103       0.000       0.000

  Specific indirect 40
    BWT
    PRECAREM
    CIG0
    SOCADV
    AFRAMM             0.000       0.000      0.103       0.000       0.000

  Specific indirect 41
    BWT
    PRECAREM
    WIC
    SOCADV
    AFRAMM             0.000       0.000      0.103       0.000       0.000

  Specific indirect 42
    BWT
    PRECAREM
    MAGE
    SOCADV
    AFRAMM             0.000       0.000      0.103       0.000       0.000

  Specific indirect 43
    BWT
    PRECAREM
    BMI
    SOCADV
    AFRAMM             0.000       0.000      0.103       0.000       0.000

  Specific indirect 44
    BWT
    PAYER
    FEDUC
    FAGE
    SOCADV
    AFRAMM             0.000       0.000      0.467       0.000       0.000

  Specific indirect 45
    BWT
    WIC
    MEDUC
    CIG0
    SOCADV
    AFRAMM             0.000       0.000      0.002       0.000       0.000      *

  Specific indirect 46
    BWT
    WIC
    MAGE
    CIG0
    SOCADV
    AFRAMM             0.000       0.000      0.002       0.000       0.000      *

  Specific indirect 47
    BWT
    PRGBP
    PAYER
    FEDUC
    SOCADV
    AFRAMM             0.000       0.000      0.000       0.000       0.000      *

  Specific indirect 48
    BWT
    PRGBP
    PAYER
    FAGE
    SOCADV
    AFRAMM             0.000       0.000      0.208       0.000       0.000

  Specific indirect 49
    BWT
    PRGBP
    MEDUC
    CIG0
    SOCADV
    AFRAMM             0.000       0.000      0.000       0.000       0.000      *

  Specific indirect 50
    BWT
    PRGBP
    WIC
    MEDUC
    SOCADV
    AFRAMM             0.000       0.000      0.000       0.000       0.000      *

  Specific indirect 51
    BWT
    PRGBP
    WIC
    MAGE
    SOCADV
    AFRAMM             0.000       0.000      0.000       0.000       0.000      *

  Specific indirect 52
    BWT
    PRGBP
    MAGE
    CIG0
    SOCADV
    AFRAMM             0.000       0.000      0.000       0.000       0.000      *

  Specific indirect 53
    BWT
    PRGBP
    BMI
    MEDUC
    SOCADV
    AFRAMM             0.000       0.000      0.000       0.000       0.000      *

  Specific indirect 54
    BWT
    PRGBP
    BMI
    CIG0
    SOCADV
    AFRAMM             0.000       0.000      0.000       0.000       0.000      *

  Specific indirect 55
    BWT
    PRGBP
    BMI
    MAGE
    SOCADV
    AFRAMM             0.000       0.000      0.000       0.000       0.000      *

  Specific indirect 56
    BWT
    PRGDM
    PAYER
    FEDUC
    SOCADV
    AFRAMM             0.000       0.000      0.146       0.000       0.000

  Specific indirect 57
    BWT
    PRGDM
    PAYER
    FAGE
    SOCADV
    AFRAMM             0.000       0.000      0.302       0.000       0.000

  Specific indirect 58
    BWT
    PRGDM
    MEDUC
    CIG0
    SOCADV
    AFRAMM             0.000       0.000      0.446       0.000       0.000

  Specific indirect 59
    BWT
    PRGDM
    WIC
    MEDUC
    SOCADV
    AFRAMM             0.000       0.000      0.166       0.000       0.000

  Specific indirect 60
    BWT
    PRGDM
    WIC
    MAGE
    SOCADV
    AFRAMM             0.000       0.000      0.166       0.000       0.000

  Specific indirect 61
    BWT
    PRGDM
    MAGE
    CIG0
    SOCADV
    AFRAMM             0.000       0.000      0.000       0.000       0.000      *

  Specific indirect 62
    BWT
    PRGDM
    BMI
    MEDUC
    SOCADV
    AFRAMM             0.000       0.000      0.000       0.000       0.000      *

  Specific indirect 63
    BWT
    PRGDM
    BMI
    CIG0
    SOCADV
    AFRAMM             0.000       0.000      0.000       0.000       0.000      *

  Specific indirect 64
    BWT
    PRGDM
    BMI
    MAGE
    SOCADV
    AFRAMM             0.000       0.000      0.000       0.000       0.000      *

  Specific indirect 65
    BWT
    BMI
    MEDUC
    CIG0
    SOCADV
    AFRAMM             0.000       0.000      0.000       0.000       0.000      *

  Specific indirect 66
    BWT
    BMI
    MAGE
    CIG0
    SOCADV
    AFRAMM             0.000       0.000      0.000       0.000       0.000      *

  Specific indirect 67
    BWT
    PRECAREM
    PAYER
    FEDUC
    SOCADV
    AFRAMM             0.000       0.000      0.103       0.000       0.000

  Specific indirect 68
    BWT
    PRECAREM
    PAYER
    FAGE
    SOCADV
    AFRAMM             0.000       0.000      0.266       0.000       0.000

  Specific indirect 69
    BWT
    PRECAREM
    MEDUC
    CIG0
    SOCADV
    AFRAMM             0.000       0.000      0.103       0.000       0.000

  Specific indirect 70
    BWT
    PRECAREM
    WIC
    MEDUC
    SOCADV
    AFRAMM             0.000       0.000      0.103       0.000       0.000

  Specific indirect 71
    BWT
    PRECAREM
    WIC
    MAGE
    SOCADV
    AFRAMM             0.000       0.000      0.103       0.000       0.000

  Specific indirect 72
    BWT
    PRECAREM
    MAGE
    CIG0
    SOCADV
    AFRAMM             0.000       0.000      0.103       0.000       0.000

  Specific indirect 73
    BWT
    PRECAREM
    BMI
    MEDUC
    SOCADV
    AFRAMM             0.000       0.000      0.103       0.000       0.000

  Specific indirect 74
    BWT
    PRECAREM
    BMI
    CIG0
    SOCADV
    AFRAMM             0.000       0.000      0.103       0.000       0.000

  Specific indirect 75
    BWT
    PRECAREM
    BMI
    MAGE
    SOCADV
    AFRAMM             0.000       0.000      0.103       0.000       0.000

  Specific indirect 76
    BWT
    PRGBP
    PAYER
    FEDUC
    FAGE
    SOCADV
    AFRAMM             0.000       0.000      0.012       0.000       0.000      *

  Specific indirect 77
    BWT
    PRGBP
    WIC
    MEDUC
    CIG0
    SOCADV
    AFRAMM             0.000       0.000      0.000       0.000       0.000      *

  Specific indirect 78
    BWT
    PRGBP
    WIC
    MAGE
    CIG0
    SOCADV
    AFRAMM             0.000       0.000      0.000       0.000       0.000      *

  Specific indirect 79
    BWT
    PRGBP
    BMI
    MEDUC
    CIG0
    SOCADV
    AFRAMM             0.000       0.000      0.000       0.000       0.000      *

  Specific indirect 80
    BWT
    PRGBP
    BMI
    MAGE
    CIG0
    SOCADV
    AFRAMM             0.000       0.000      0.000       0.000       0.000      *

  Specific indirect 81
    BWT
    PRGDM
    PAYER
    FEDUC
    FAGE
    SOCADV
    AFRAMM             0.000       0.000      0.155       0.000       0.000

  Specific indirect 82
    BWT
    PRGDM
    WIC
    MEDUC
    CIG0
    SOCADV
    AFRAMM             0.000       0.000      0.166       0.000       0.000

  Specific indirect 83
    BWT
    PRGDM
    WIC
    MAGE
    CIG0
    SOCADV
    AFRAMM             0.000       0.000      0.166       0.000       0.000

  Specific indirect 84
    BWT
    PRGDM
    BMI
    MEDUC
    CIG0
    SOCADV
    AFRAMM             0.000       0.000      0.000       0.000       0.000      *

  Specific indirect 85
    BWT
    PRGDM
    BMI
    MAGE
    CIG0
    SOCADV
    AFRAMM             0.000       0.000      0.000       0.000       0.000      *

  Specific indirect 86
    BWT
    PRECAREM
    PAYER
    FEDUC
    FAGE
    SOCADV
    AFRAMM             0.000       0.000      0.113       0.000       0.000

  Specific indirect 87
    BWT
    PRECAREM
    WIC
    MEDUC
    CIG0
    SOCADV
    AFRAMM             0.000       0.000      0.103       0.000       0.000

  Specific indirect 88
    BWT
    PRECAREM
    WIC
    MAGE
    CIG0
    SOCADV
    AFRAMM             0.000       0.000      0.103       0.000       0.000

  Specific indirect 89
    BWT
    PRECAREM
    BMI
    MEDUC
    CIG0
    SOCADV
    AFRAMM             0.000       0.000      0.103       0.000       0.000

  Specific indirect 90
    BWT
    PRECAREM
    BMI
    MAGE
    CIG0
    SOCADV
    AFRAMM             0.000       0.000      0.103       0.000       0.000


Effects from MHISP to BWT via SOCADV

    Sum of indirect   -0.008       0.000      0.000      -0.009      -0.009      *

  Specific indirect 1
    BWT
    SOCADV
    MHISP             -0.009       0.001      0.000      -0.012      -0.007      *

  Specific indirect 2
    BWT
    PAYER
    SOCADV
    MHISP              0.000       0.000      0.467      -0.001       0.001

  Specific indirect 3
    BWT
    MEDUC
    SOCADV
    MHISP              0.003       0.001      0.000       0.002       0.004      *

  Specific indirect 4
    BWT
    CIG0
    SOCADV
    MHISP             -0.005       0.000      0.000      -0.006      -0.005      *

  Specific indirect 5
    BWT
    WIC
    SOCADV
    MHISP              0.001       0.000      0.002       0.000       0.002      *

  Specific indirect 6
    BWT
    PRGBP
    SOCADV
    MHISP             -0.004       0.000      0.000      -0.005      -0.003      *

  Specific indirect 7
    BWT
    PRGDM
    SOCADV
    MHISP              0.000       0.000      0.023       0.000       0.000

  Specific indirect 8
    BWT
    FAGE
    SOCADV
    MHISP              0.001       0.000      0.000       0.001       0.001      *

  Specific indirect 9
    BWT
    MAGE
    SOCADV
    MHISP              0.003       0.000      0.000       0.003       0.004      *

  Specific indirect 10
    BWT
    MHT
    SOCADV
    MHISP             -0.005       0.000      0.000      -0.005      -0.005      *

  Specific indirect 11
    BWT
    BMI
    SOCADV
    MHISP              0.012       0.000      0.000       0.011       0.012      *

  Specific indirect 12
    BWT
    PRECAREM
    SOCADV
    MHISP              0.000       0.000      0.120       0.000       0.000

  Specific indirect 13
    BWT
    PAYER
    FEDUC
    SOCADV
    MHISP              0.000       0.000      0.467       0.000       0.000

  Specific indirect 14
    BWT
    PAYER
    FAGE
    SOCADV
    MHISP              0.000       0.000      0.490       0.000       0.000

  Specific indirect 15
    BWT
    MEDUC
    CIG0
    SOCADV
    MHISP              0.000       0.000      0.000       0.000       0.000      *

  Specific indirect 16
    BWT
    WIC
    MEDUC
    SOCADV
    MHISP              0.000       0.000      0.002       0.000       0.000      *

  Specific indirect 17
    BWT
    WIC
    MAGE
    SOCADV
    MHISP              0.000       0.000      0.002       0.000       0.000      *

  Specific indirect 18
    BWT
    PRGBP
    PAYER
    SOCADV
    MHISP              0.001       0.000      0.000       0.001       0.001      *

  Specific indirect 19
    BWT
    PRGBP
    MEDUC
    SOCADV
    MHISP              0.001       0.000      0.000       0.001       0.001      *

  Specific indirect 20
    BWT
    PRGBP
    CIG0
    SOCADV
    MHISP              0.000       0.000      0.048       0.000       0.000

  Specific indirect 21
    BWT
    PRGBP
    WIC
    SOCADV
    MHISP              0.001       0.000      0.000       0.000       0.001      *

  Specific indirect 22
    BWT
    PRGBP
    FAGE
    SOCADV
    MHISP              0.000       0.000      0.000       0.000       0.000      *

  Specific indirect 23
    BWT
    PRGBP
    MAGE
    SOCADV
    MHISP              0.001       0.000      0.000       0.001       0.001      *

  Specific indirect 24
    BWT
    PRGBP
    MHT
    SOCADV
    MHISP              0.000       0.000      0.000       0.000       0.000      *

  Specific indirect 25
    BWT
    PRGBP
    BMI
    SOCADV
    MHISP             -0.003       0.000      0.000      -0.003      -0.002      *

  Specific indirect 26
    BWT
    PRGDM
    PAYER
    SOCADV
    MHISP              0.000       0.000      0.146       0.000       0.000

  Specific indirect 27
    BWT
    PRGDM
    MEDUC
    SOCADV
    MHISP              0.000       0.000      0.446       0.000       0.000

  Specific indirect 28
    BWT
    PRGDM
    CIG0
    SOCADV
    MHISP              0.000       0.000      0.000       0.000       0.000      *

  Specific indirect 29
    BWT
    PRGDM
    WIC
    SOCADV
    MHISP              0.000       0.000      0.166       0.000       0.000

  Specific indirect 30
    BWT
    PRGDM
    FAGE
    SOCADV
    MHISP              0.000       0.000      0.000       0.000       0.000      *

  Specific indirect 31
    BWT
    PRGDM
    MAGE
    SOCADV
    MHISP              0.000       0.000      0.000       0.000       0.000      *

  Specific indirect 32
    BWT
    PRGDM
    MHT
    SOCADV
    MHISP              0.000       0.000      0.000       0.000       0.000      *

  Specific indirect 33
    BWT
    PRGDM
    BMI
    SOCADV
    MHISP              0.000       0.000      0.000       0.000       0.000      *

  Specific indirect 34
    BWT
    MAGE
    CIG0
    SOCADV
    MHISP              0.000       0.000      0.000       0.000       0.000      *

  Specific indirect 35
    BWT
    BMI
    MEDUC
    SOCADV
    MHISP             -0.004       0.000      0.000      -0.004      -0.003      *

  Specific indirect 36
    BWT
    BMI
    CIG0
    SOCADV
    MHISP              0.000       0.000      0.000       0.000       0.000      *

  Specific indirect 37
    BWT
    BMI
    MAGE
    SOCADV
    MHISP             -0.003       0.000      0.000      -0.004      -0.003      *

  Specific indirect 38
    BWT
    PRECAREM
    PAYER
    SOCADV
    MHISP              0.000       0.000      0.103       0.000       0.000

  Specific indirect 39
    BWT
    PRECAREM
    MEDUC
    SOCADV
    MHISP              0.000       0.000      0.103       0.000       0.000

  Specific indirect 40
    BWT
    PRECAREM
    CIG0
    SOCADV
    MHISP              0.000       0.000      0.103       0.000       0.000

  Specific indirect 41
    BWT
    PRECAREM
    WIC
    SOCADV
    MHISP              0.000       0.000      0.103       0.000       0.000

  Specific indirect 42
    BWT
    PRECAREM
    MAGE
    SOCADV
    MHISP              0.000       0.000      0.103       0.000       0.000

  Specific indirect 43
    BWT
    PRECAREM
    BMI
    SOCADV
    MHISP              0.000       0.000      0.103       0.000       0.000

  Specific indirect 44
    BWT
    PAYER
    FEDUC
    FAGE
    SOCADV
    MHISP              0.000       0.000      0.467       0.000       0.000

  Specific indirect 45
    BWT
    WIC
    MEDUC
    CIG0
    SOCADV
    MHISP              0.000       0.000      0.002       0.000       0.000      *

  Specific indirect 46
    BWT
    WIC
    MAGE
    CIG0
    SOCADV
    MHISP              0.000       0.000      0.002       0.000       0.000      *

  Specific indirect 47
    BWT
    PRGBP
    PAYER
    FEDUC
    SOCADV
    MHISP              0.000       0.000      0.000       0.000       0.000      *

  Specific indirect 48
    BWT
    PRGBP
    PAYER
    FAGE
    SOCADV
    MHISP              0.000       0.000      0.208       0.000       0.000

  Specific indirect 49
    BWT
    PRGBP
    MEDUC
    CIG0
    SOCADV
    MHISP              0.000       0.000      0.000       0.000       0.000      *

  Specific indirect 50
    BWT
    PRGBP
    WIC
    MEDUC
    SOCADV
    MHISP              0.000       0.000      0.000       0.000       0.000      *

  Specific indirect 51
    BWT
    PRGBP
    WIC
    MAGE
    SOCADV
    MHISP              0.000       0.000      0.000       0.000       0.000      *

  Specific indirect 52
    BWT
    PRGBP
    MAGE
    CIG0
    SOCADV
    MHISP              0.000       0.000      0.000       0.000       0.000      *

  Specific indirect 53
    BWT
    PRGBP
    BMI
    MEDUC
    SOCADV
    MHISP              0.001       0.000      0.000       0.001       0.001      *

  Specific indirect 54
    BWT
    PRGBP
    BMI
    CIG0
    SOCADV
    MHISP              0.000       0.000      0.000       0.000       0.000      *

  Specific indirect 55
    BWT
    PRGBP
    BMI
    MAGE
    SOCADV
    MHISP              0.001       0.000      0.000       0.001       0.001      *

  Specific indirect 56
    BWT
    PRGDM
    PAYER
    FEDUC
    SOCADV
    MHISP              0.000       0.000      0.146       0.000       0.000

  Specific indirect 57
    BWT
    PRGDM
    PAYER
    FAGE
    SOCADV
    MHISP              0.000       0.000      0.302       0.000       0.000

  Specific indirect 58
    BWT
    PRGDM
    MEDUC
    CIG0
    SOCADV
    MHISP              0.000       0.000      0.446       0.000       0.000

  Specific indirect 59
    BWT
    PRGDM
    WIC
    MEDUC
    SOCADV
    MHISP              0.000       0.000      0.166       0.000       0.000

  Specific indirect 60
    BWT
    PRGDM
    WIC
    MAGE
    SOCADV
    MHISP              0.000       0.000      0.166       0.000       0.000

  Specific indirect 61
    BWT
    PRGDM
    MAGE
    CIG0
    SOCADV
    MHISP              0.000       0.000      0.000       0.000       0.000      *

  Specific indirect 62
    BWT
    PRGDM
    BMI
    MEDUC
    SOCADV
    MHISP              0.000       0.000      0.000       0.000       0.000      *

  Specific indirect 63
    BWT
    PRGDM
    BMI
    CIG0
    SOCADV
    MHISP              0.000       0.000      0.000       0.000       0.000      *

  Specific indirect 64
    BWT
    PRGDM
    BMI
    MAGE
    SOCADV
    MHISP              0.000       0.000      0.000       0.000       0.000      *

  Specific indirect 65
    BWT
    BMI
    MEDUC
    CIG0
    SOCADV
    MHISP              0.000       0.000      0.000       0.000       0.000      *

  Specific indirect 66
    BWT
    BMI
    MAGE
    CIG0
    SOCADV
    MHISP              0.000       0.000      0.000       0.000       0.000      *

  Specific indirect 67
    BWT
    PRECAREM
    PAYER
    FEDUC
    SOCADV
    MHISP              0.000       0.000      0.103       0.000       0.000

  Specific indirect 68
    BWT
    PRECAREM
    PAYER
    FAGE
    SOCADV
    MHISP              0.000       0.000      0.266       0.000       0.000

  Specific indirect 69
    BWT
    PRECAREM
    MEDUC
    CIG0
    SOCADV
    MHISP              0.000       0.000      0.103       0.000       0.000

  Specific indirect 70
    BWT
    PRECAREM
    WIC
    MEDUC
    SOCADV
    MHISP              0.000       0.000      0.103       0.000       0.000

  Specific indirect 71
    BWT
    PRECAREM
    WIC
    MAGE
    SOCADV
    MHISP              0.000       0.000      0.103       0.000       0.000

  Specific indirect 72
    BWT
    PRECAREM
    MAGE
    CIG0
    SOCADV
    MHISP              0.000       0.000      0.103       0.000       0.000

  Specific indirect 73
    BWT
    PRECAREM
    BMI
    MEDUC
    SOCADV
    MHISP              0.000       0.000      0.103       0.000       0.000

  Specific indirect 74
    BWT
    PRECAREM
    BMI
    CIG0
    SOCADV
    MHISP              0.000       0.000      0.103       0.000       0.000

  Specific indirect 75
    BWT
    PRECAREM
    BMI
    MAGE
    SOCADV
    MHISP              0.000       0.000      0.103       0.000       0.000

  Specific indirect 76
    BWT
    PRGBP
    PAYER
    FEDUC
    FAGE
    SOCADV
    MHISP              0.000       0.000      0.012       0.000       0.000      *

  Specific indirect 77
    BWT
    PRGBP
    WIC
    MEDUC
    CIG0
    SOCADV
    MHISP              0.000       0.000      0.000       0.000       0.000      *

  Specific indirect 78
    BWT
    PRGBP
    WIC
    MAGE
    CIG0
    SOCADV
    MHISP              0.000       0.000      0.000       0.000       0.000      *

  Specific indirect 79
    BWT
    PRGBP
    BMI
    MEDUC
    CIG0
    SOCADV
    MHISP              0.000       0.000      0.000       0.000       0.000      *

  Specific indirect 80
    BWT
    PRGBP
    BMI
    MAGE
    CIG0
    SOCADV
    MHISP              0.000       0.000      0.000       0.000       0.000      *

  Specific indirect 81
    BWT
    PRGDM
    PAYER
    FEDUC
    FAGE
    SOCADV
    MHISP              0.000       0.000      0.155       0.000       0.000

  Specific indirect 82
    BWT
    PRGDM
    WIC
    MEDUC
    CIG0
    SOCADV
    MHISP              0.000       0.000      0.166       0.000       0.000

  Specific indirect 83
    BWT
    PRGDM
    WIC
    MAGE
    CIG0
    SOCADV
    MHISP              0.000       0.000      0.166       0.000       0.000

  Specific indirect 84
    BWT
    PRGDM
    BMI
    MEDUC
    CIG0
    SOCADV
    MHISP              0.000       0.000      0.000       0.000       0.000      *

  Specific indirect 85
    BWT
    PRGDM
    BMI
    MAGE
    CIG0
    SOCADV
    MHISP              0.000       0.000      0.000       0.000       0.000      *

  Specific indirect 86
    BWT
    PRECAREM
    PAYER
    FEDUC
    FAGE
    SOCADV
    MHISP              0.000       0.000      0.113       0.000       0.000

  Specific indirect 87
    BWT
    PRECAREM
    WIC
    MEDUC
    CIG0
    SOCADV
    MHISP              0.000       0.000      0.103       0.000       0.000

  Specific indirect 88
    BWT
    PRECAREM
    WIC
    MAGE
    CIG0
    SOCADV
    MHISP              0.000       0.000      0.103       0.000       0.000

  Specific indirect 89
    BWT
    PRECAREM
    BMI
    MEDUC
    CIG0
    SOCADV
    MHISP              0.000       0.000      0.103       0.000       0.000

  Specific indirect 90
    BWT
    PRECAREM
    BMI
    MAGE
    CIG0
    SOCADV
    MHISP              0.000       0.000      0.103       0.000       0.000


Effects from OTHM to BWT via SOCADV

    Sum of indirect    0.009       0.000      0.000       0.008       0.008      *

  Specific indirect 1
    BWT
    SOCADV
    OTHM               0.010       0.001      0.000       0.007       0.013      *

  Specific indirect 2
    BWT
    PAYER
    SOCADV
    OTHM               0.000       0.000      0.467      -0.001       0.001

  Specific indirect 3
    BWT
    MEDUC
    SOCADV
    OTHM              -0.003       0.001      0.000      -0.004      -0.002      *

  Specific indirect 4
    BWT
    CIG0
    SOCADV
    OTHM               0.006       0.000      0.000       0.005       0.006      *

  Specific indirect 5
    BWT
    WIC
    SOCADV
    OTHM              -0.001       0.000      0.002      -0.002       0.000      *

  Specific indirect 6
    BWT
    PRGBP
    SOCADV
    OTHM               0.005       0.000      0.000       0.004       0.006      *

  Specific indirect 7
    BWT
    PRGDM
    SOCADV
    OTHM               0.000       0.000      0.023       0.000       0.000

  Specific indirect 8
    BWT
    FAGE
    SOCADV
    OTHM              -0.001       0.000      0.000      -0.002      -0.001      *

  Specific indirect 9
    BWT
    MAGE
    SOCADV
    OTHM              -0.004       0.000      0.000      -0.004      -0.003      *

  Specific indirect 10
    BWT
    MHT
    SOCADV
    OTHM               0.005       0.000      0.000       0.005       0.005      *

  Specific indirect 11
    BWT
    BMI
    SOCADV
    OTHM              -0.013       0.000      0.000      -0.013      -0.012      *

  Specific indirect 12
    BWT
    PRECAREM
    SOCADV
    OTHM               0.000       0.000      0.120       0.000       0.000

  Specific indirect 13
    BWT
    PAYER
    FEDUC
    SOCADV
    OTHM               0.000       0.000      0.467       0.000       0.000

  Specific indirect 14
    BWT
    PAYER
    FAGE
    SOCADV
    OTHM               0.000       0.000      0.490       0.000       0.000

  Specific indirect 15
    BWT
    MEDUC
    CIG0
    SOCADV
    OTHM               0.000       0.000      0.000       0.000       0.000      *

  Specific indirect 16
    BWT
    WIC
    MEDUC
    SOCADV
    OTHM               0.000       0.000      0.002       0.000       0.000      *

  Specific indirect 17
    BWT
    WIC
    MAGE
    SOCADV
    OTHM               0.000       0.000      0.002       0.000       0.000      *

  Specific indirect 18
    BWT
    PRGBP
    PAYER
    SOCADV
    OTHM              -0.001       0.000      0.000      -0.001      -0.001      *

  Specific indirect 19
    BWT
    PRGBP
    MEDUC
    SOCADV
    OTHM              -0.001       0.000      0.000      -0.001      -0.001      *

  Specific indirect 20
    BWT
    PRGBP
    CIG0
    SOCADV
    OTHM               0.000       0.000      0.048       0.000       0.000

  Specific indirect 21
    BWT
    PRGBP
    WIC
    SOCADV
    OTHM              -0.001       0.000      0.000      -0.001      -0.001      *

  Specific indirect 22
    BWT
    PRGBP
    FAGE
    SOCADV
    OTHM               0.000       0.000      0.000       0.000       0.000      *

  Specific indirect 23
    BWT
    PRGBP
    MAGE
    SOCADV
    OTHM              -0.001       0.000      0.000      -0.001      -0.001      *

  Specific indirect 24
    BWT
    PRGBP
    MHT
    SOCADV
    OTHM               0.000       0.000      0.000       0.000       0.000      *

  Specific indirect 25
    BWT
    PRGBP
    BMI
    SOCADV
    OTHM               0.003       0.000      0.000       0.003       0.003      *

  Specific indirect 26
    BWT
    PRGDM
    PAYER
    SOCADV
    OTHM               0.000       0.000      0.146       0.000       0.000

  Specific indirect 27
    BWT
    PRGDM
    MEDUC
    SOCADV
    OTHM               0.000       0.000      0.446       0.000       0.000

  Specific indirect 28
    BWT
    PRGDM
    CIG0
    SOCADV
    OTHM               0.000       0.000      0.000       0.000       0.000      *

  Specific indirect 29
    BWT
    PRGDM
    WIC
    SOCADV
    OTHM               0.000       0.000      0.166       0.000       0.000

  Specific indirect 30
    BWT
    PRGDM
    FAGE
    SOCADV
    OTHM               0.000       0.000      0.000       0.000       0.000      *

  Specific indirect 31
    BWT
    PRGDM
    MAGE
    SOCADV
    OTHM               0.000       0.000      0.000       0.000       0.000      *

  Specific indirect 32
    BWT
    PRGDM
    MHT
    SOCADV
    OTHM               0.000       0.000      0.000       0.000       0.000      *

  Specific indirect 33
    BWT
    PRGDM
    BMI
    SOCADV
    OTHM               0.000       0.000      0.000       0.000       0.000      *

  Specific indirect 34
    BWT
    MAGE
    CIG0
    SOCADV
    OTHM               0.000       0.000      0.000       0.000       0.000      *

  Specific indirect 35
    BWT
    BMI
    MEDUC
    SOCADV
    OTHM               0.004       0.000      0.000       0.004       0.005      *

  Specific indirect 36
    BWT
    BMI
    CIG0
    SOCADV
    OTHM               0.000       0.000      0.000       0.000       0.000      *

  Specific indirect 37
    BWT
    BMI
    MAGE
    SOCADV
    OTHM               0.004       0.000      0.000       0.004       0.004      *

  Specific indirect 38
    BWT
    PRECAREM
    PAYER
    SOCADV
    OTHM               0.000       0.000      0.103       0.000       0.000

  Specific indirect 39
    BWT
    PRECAREM
    MEDUC
    SOCADV
    OTHM               0.000       0.000      0.103       0.000       0.000

  Specific indirect 40
    BWT
    PRECAREM
    CIG0
    SOCADV
    OTHM               0.000       0.000      0.103       0.000       0.000

  Specific indirect 41
    BWT
    PRECAREM
    WIC
    SOCADV
    OTHM               0.000       0.000      0.103       0.000       0.000

  Specific indirect 42
    BWT
    PRECAREM
    MAGE
    SOCADV
    OTHM               0.000       0.000      0.103       0.000       0.000

  Specific indirect 43
    BWT
    PRECAREM
    BMI
    SOCADV
    OTHM               0.000       0.000      0.103       0.000       0.000

  Specific indirect 44
    BWT
    PAYER
    FEDUC
    FAGE
    SOCADV
    OTHM               0.000       0.000      0.467       0.000       0.000

  Specific indirect 45
    BWT
    WIC
    MEDUC
    CIG0
    SOCADV
    OTHM               0.000       0.000      0.002       0.000       0.000      *

  Specific indirect 46
    BWT
    WIC
    MAGE
    CIG0
    SOCADV
    OTHM               0.000       0.000      0.002       0.000       0.000      *

  Specific indirect 47
    BWT
    PRGBP
    PAYER
    FEDUC
    SOCADV
    OTHM               0.000       0.000      0.000       0.000       0.000      *

  Specific indirect 48
    BWT
    PRGBP
    PAYER
    FAGE
    SOCADV
    OTHM               0.000       0.000      0.208       0.000       0.000

  Specific indirect 49
    BWT
    PRGBP
    MEDUC
    CIG0
    SOCADV
    OTHM               0.000       0.000      0.000       0.000       0.000      *

  Specific indirect 50
    BWT
    PRGBP
    WIC
    MEDUC
    SOCADV
    OTHM               0.000       0.000      0.000       0.000       0.000      *

  Specific indirect 51
    BWT
    PRGBP
    WIC
    MAGE
    SOCADV
    OTHM               0.000       0.000      0.000       0.000       0.000      *

  Specific indirect 52
    BWT
    PRGBP
    MAGE
    CIG0
    SOCADV
    OTHM               0.000       0.000      0.000       0.000       0.000      *

  Specific indirect 53
    BWT
    PRGBP
    BMI
    MEDUC
    SOCADV
    OTHM              -0.001       0.000      0.000      -0.001      -0.001      *

  Specific indirect 54
    BWT
    PRGBP
    BMI
    CIG0
    SOCADV
    OTHM               0.000       0.000      0.000       0.000       0.000      *

  Specific indirect 55
    BWT
    PRGBP
    BMI
    MAGE
    SOCADV
    OTHM              -0.001       0.000      0.000      -0.001      -0.001      *

  Specific indirect 56
    BWT
    PRGDM
    PAYER
    FEDUC
    SOCADV
    OTHM               0.000       0.000      0.146       0.000       0.000

  Specific indirect 57
    BWT
    PRGDM
    PAYER
    FAGE
    SOCADV
    OTHM               0.000       0.000      0.302       0.000       0.000

  Specific indirect 58
    BWT
    PRGDM
    MEDUC
    CIG0
    SOCADV
    OTHM               0.000       0.000      0.446       0.000       0.000

  Specific indirect 59
    BWT
    PRGDM
    WIC
    MEDUC
    SOCADV
    OTHM               0.000       0.000      0.166       0.000       0.000

  Specific indirect 60
    BWT
    PRGDM
    WIC
    MAGE
    SOCADV
    OTHM               0.000       0.000      0.166       0.000       0.000

  Specific indirect 61
    BWT
    PRGDM
    MAGE
    CIG0
    SOCADV
    OTHM               0.000       0.000      0.000       0.000       0.000      *

  Specific indirect 62
    BWT
    PRGDM
    BMI
    MEDUC
    SOCADV
    OTHM               0.000       0.000      0.000       0.000       0.000      *

  Specific indirect 63
    BWT
    PRGDM
    BMI
    CIG0
    SOCADV
    OTHM               0.000       0.000      0.000       0.000       0.000      *

  Specific indirect 64
    BWT
    PRGDM
    BMI
    MAGE
    SOCADV
    OTHM               0.000       0.000      0.000       0.000       0.000      *

  Specific indirect 65
    BWT
    BMI
    MEDUC
    CIG0
    SOCADV
    OTHM               0.000       0.000      0.000       0.000       0.000      *

  Specific indirect 66
    BWT
    BMI
    MAGE
    CIG0
    SOCADV
    OTHM               0.000       0.000      0.000       0.000       0.000      *

  Specific indirect 67
    BWT
    PRECAREM
    PAYER
    FEDUC
    SOCADV
    OTHM               0.000       0.000      0.103       0.000       0.000

  Specific indirect 68
    BWT
    PRECAREM
    PAYER
    FAGE
    SOCADV
    OTHM               0.000       0.000      0.266       0.000       0.000

  Specific indirect 69
    BWT
    PRECAREM
    MEDUC
    CIG0
    SOCADV
    OTHM               0.000       0.000      0.103       0.000       0.000

  Specific indirect 70
    BWT
    PRECAREM
    WIC
    MEDUC
    SOCADV
    OTHM               0.000       0.000      0.103       0.000       0.000

  Specific indirect 71
    BWT
    PRECAREM
    WIC
    MAGE
    SOCADV
    OTHM               0.000       0.000      0.103       0.000       0.000

  Specific indirect 72
    BWT
    PRECAREM
    MAGE
    CIG0
    SOCADV
    OTHM               0.000       0.000      0.103       0.000       0.000

  Specific indirect 73
    BWT
    PRECAREM
    BMI
    MEDUC
    SOCADV
    OTHM               0.000       0.000      0.103       0.000       0.000

  Specific indirect 74
    BWT
    PRECAREM
    BMI
    CIG0
    SOCADV
    OTHM               0.000       0.000      0.103       0.000       0.000

  Specific indirect 75
    BWT
    PRECAREM
    BMI
    MAGE
    SOCADV
    OTHM               0.000       0.000      0.103       0.000       0.000

  Specific indirect 76
    BWT
    PRGBP
    PAYER
    FEDUC
    FAGE
    SOCADV
    OTHM               0.000       0.000      0.012       0.000       0.000      *

  Specific indirect 77
    BWT
    PRGBP
    WIC
    MEDUC
    CIG0
    SOCADV
    OTHM               0.000       0.000      0.000       0.000       0.000      *

  Specific indirect 78
    BWT
    PRGBP
    WIC
    MAGE
    CIG0
    SOCADV
    OTHM               0.000       0.000      0.000       0.000       0.000      *

  Specific indirect 79
    BWT
    PRGBP
    BMI
    MEDUC
    CIG0
    SOCADV
    OTHM               0.000       0.000      0.000       0.000       0.000      *

  Specific indirect 80
    BWT
    PRGBP
    BMI
    MAGE
    CIG0
    SOCADV
    OTHM               0.000       0.000      0.000       0.000       0.000      *

  Specific indirect 81
    BWT
    PRGDM
    PAYER
    FEDUC
    FAGE
    SOCADV
    OTHM               0.000       0.000      0.155       0.000       0.000

  Specific indirect 82
    BWT
    PRGDM
    WIC
    MEDUC
    CIG0
    SOCADV
    OTHM               0.000       0.000      0.166       0.000       0.000

  Specific indirect 83
    BWT
    PRGDM
    WIC
    MAGE
    CIG0
    SOCADV
    OTHM               0.000       0.000      0.166       0.000       0.000

  Specific indirect 84
    BWT
    PRGDM
    BMI
    MEDUC
    CIG0
    SOCADV
    OTHM               0.000       0.000      0.000       0.000       0.000      *

  Specific indirect 85
    BWT
    PRGDM
    BMI
    MAGE
    CIG0
    SOCADV
    OTHM               0.000       0.000      0.000       0.000       0.000      *

  Specific indirect 86
    BWT
    PRECAREM
    PAYER
    FEDUC
    FAGE
    SOCADV
    OTHM               0.000       0.000      0.113       0.000       0.000

  Specific indirect 87
    BWT
    PRECAREM
    WIC
    MEDUC
    CIG0
    SOCADV
    OTHM               0.000       0.000      0.103       0.000       0.000

  Specific indirect 88
    BWT
    PRECAREM
    WIC
    MAGE
    CIG0
    SOCADV
    OTHM               0.000       0.000      0.103       0.000       0.000

  Specific indirect 89
    BWT
    PRECAREM
    BMI
    MEDUC
    CIG0
    SOCADV
    OTHM               0.000       0.000      0.103       0.000       0.000

  Specific indirect 90
    BWT
    PRECAREM
    BMI
    MAGE
    CIG0
    SOCADV
    OTHM               0.000       0.000      0.103       0.000       0.000


Effects from AFRAMF to BWT via SOCADV

    Sum of indirect   -0.012       0.000      0.000      -0.013      -0.013      *

  Specific indirect 1
    BWT
    SOCADV
    AFRAMF            -0.014       0.002      0.000      -0.018      -0.010      *

  Specific indirect 2
    BWT
    PAYER
    SOCADV
    AFRAMF             0.000       0.001      0.467      -0.001       0.001

  Specific indirect 3
    BWT
    MEDUC
    SOCADV
    AFRAMF             0.005       0.001      0.000       0.003       0.006      *

  Specific indirect 4
    BWT
    CIG0
    SOCADV
    AFRAMF            -0.008       0.000      0.000      -0.008      -0.007      *

  Specific indirect 5
    BWT
    WIC
    SOCADV
    AFRAMF             0.002       0.001      0.002       0.001       0.003      *

  Specific indirect 6
    BWT
    PRGBP
    SOCADV
    AFRAMF            -0.006       0.001      0.000      -0.008      -0.005      *

  Specific indirect 7
    BWT
    PRGDM
    SOCADV
    AFRAMF             0.000       0.000      0.023       0.000       0.000

  Specific indirect 8
    BWT
    FAGE
    SOCADV
    AFRAMF             0.002       0.000      0.000       0.001       0.002      *

  Specific indirect 9
    BWT
    MAGE
    SOCADV
    AFRAMF             0.005       0.000      0.000       0.004       0.006      *

  Specific indirect 10
    BWT
    MHT
    SOCADV
    AFRAMF            -0.007       0.000      0.000      -0.007      -0.007      *

  Specific indirect 11
    BWT
    BMI
    SOCADV
    AFRAMF             0.017       0.000      0.000       0.016       0.018      *

  Specific indirect 12
    BWT
    PRECAREM
    SOCADV
    AFRAMF             0.000       0.000      0.120       0.000       0.000

  Specific indirect 13
    BWT
    PAYER
    FEDUC
    SOCADV
    AFRAMF             0.000       0.000      0.467       0.000       0.000

  Specific indirect 14
    BWT
    PAYER
    FAGE
    SOCADV
    AFRAMF             0.000       0.000      0.490       0.000       0.000

  Specific indirect 15
    BWT
    MEDUC
    CIG0
    SOCADV
    AFRAMF             0.000       0.000      0.000       0.000       0.000      *

  Specific indirect 16
    BWT
    WIC
    MEDUC
    SOCADV
    AFRAMF             0.000       0.000      0.002       0.000       0.000      *

  Specific indirect 17
    BWT
    WIC
    MAGE
    SOCADV
    AFRAMF             0.000       0.000      0.002       0.000       0.000      *

  Specific indirect 18
    BWT
    PRGBP
    PAYER
    SOCADV
    AFRAMF             0.001       0.000      0.000       0.001       0.002      *

  Specific indirect 19
    BWT
    PRGBP
    MEDUC
    SOCADV
    AFRAMF             0.001       0.000      0.000       0.001       0.002      *

  Specific indirect 20
    BWT
    PRGBP
    CIG0
    SOCADV
    AFRAMF             0.000       0.000      0.048       0.000       0.000

  Specific indirect 21
    BWT
    PRGBP
    WIC
    SOCADV
    AFRAMF             0.001       0.000      0.000       0.001       0.001      *

  Specific indirect 22
    BWT
    PRGBP
    FAGE
    SOCADV
    AFRAMF             0.000       0.000      0.000      -0.001       0.000      *

  Specific indirect 23
    BWT
    PRGBP
    MAGE
    SOCADV
    AFRAMF             0.001       0.000      0.000       0.001       0.001      *

  Specific indirect 24
    BWT
    PRGBP
    MHT
    SOCADV
    AFRAMF             0.000       0.000      0.000       0.000       0.000      *

  Specific indirect 25
    BWT
    PRGBP
    BMI
    SOCADV
    AFRAMF            -0.004       0.000      0.000      -0.004      -0.004      *

  Specific indirect 26
    BWT
    PRGDM
    PAYER
    SOCADV
    AFRAMF             0.000       0.000      0.146       0.000       0.000

  Specific indirect 27
    BWT
    PRGDM
    MEDUC
    SOCADV
    AFRAMF             0.000       0.000      0.446       0.000       0.000

  Specific indirect 28
    BWT
    PRGDM
    CIG0
    SOCADV
    AFRAMF             0.000       0.000      0.000       0.000       0.000      *

  Specific indirect 29
    BWT
    PRGDM
    WIC
    SOCADV
    AFRAMF             0.000       0.000      0.166       0.000       0.000

  Specific indirect 30
    BWT
    PRGDM
    FAGE
    SOCADV
    AFRAMF             0.000       0.000      0.000       0.000       0.000      *

  Specific indirect 31
    BWT
    PRGDM
    MAGE
    SOCADV
    AFRAMF             0.000       0.000      0.000       0.000       0.000      *

  Specific indirect 32
    BWT
    PRGDM
    MHT
    SOCADV
    AFRAMF             0.000       0.000      0.000       0.000       0.000      *

  Specific indirect 33
    BWT
    PRGDM
    BMI
    SOCADV
    AFRAMF             0.000       0.000      0.000       0.000       0.000      *

  Specific indirect 34
    BWT
    MAGE
    CIG0
    SOCADV
    AFRAMF             0.000       0.000      0.000       0.000       0.000      *

  Specific indirect 35
    BWT
    BMI
    MEDUC
    SOCADV
    AFRAMF            -0.006       0.000      0.000      -0.006      -0.005      *

  Specific indirect 36
    BWT
    BMI
    CIG0
    SOCADV
    AFRAMF             0.000       0.000      0.000       0.000       0.000      *

  Specific indirect 37
    BWT
    BMI
    MAGE
    SOCADV
    AFRAMF            -0.005       0.000      0.000      -0.005      -0.005      *

  Specific indirect 38
    BWT
    PRECAREM
    PAYER
    SOCADV
    AFRAMF             0.000       0.000      0.103       0.000       0.000

  Specific indirect 39
    BWT
    PRECAREM
    MEDUC
    SOCADV
    AFRAMF             0.000       0.000      0.103       0.000       0.000

  Specific indirect 40
    BWT
    PRECAREM
    CIG0
    SOCADV
    AFRAMF             0.000       0.000      0.103       0.000       0.000

  Specific indirect 41
    BWT
    PRECAREM
    WIC
    SOCADV
    AFRAMF             0.000       0.000      0.103       0.000       0.000

  Specific indirect 42
    BWT
    PRECAREM
    MAGE
    SOCADV
    AFRAMF             0.000       0.000      0.103       0.000       0.000

  Specific indirect 43
    BWT
    PRECAREM
    BMI
    SOCADV
    AFRAMF             0.000       0.000      0.103       0.000       0.000

  Specific indirect 44
    BWT
    PAYER
    FEDUC
    FAGE
    SOCADV
    AFRAMF             0.000       0.000      0.467       0.000       0.000

  Specific indirect 45
    BWT
    WIC
    MEDUC
    CIG0
    SOCADV
    AFRAMF             0.000       0.000      0.002       0.000       0.000      *

  Specific indirect 46
    BWT
    WIC
    MAGE
    CIG0
    SOCADV
    AFRAMF             0.000       0.000      0.002       0.000       0.000      *

  Specific indirect 47
    BWT
    PRGBP
    PAYER
    FEDUC
    SOCADV
    AFRAMF             0.000       0.000      0.000       0.000       0.000      *

  Specific indirect 48
    BWT
    PRGBP
    PAYER
    FAGE
    SOCADV
    AFRAMF             0.000       0.000      0.208       0.000       0.000

  Specific indirect 49
    BWT
    PRGBP
    MEDUC
    CIG0
    SOCADV
    AFRAMF             0.000       0.000      0.000       0.000       0.000      *

  Specific indirect 50
    BWT
    PRGBP
    WIC
    MEDUC
    SOCADV
    AFRAMF             0.000       0.000      0.000       0.000       0.000      *

  Specific indirect 51
    BWT
    PRGBP
    WIC
    MAGE
    SOCADV
    AFRAMF             0.000       0.000      0.000       0.000       0.000      *

  Specific indirect 52
    BWT
    PRGBP
    MAGE
    CIG0
    SOCADV
    AFRAMF             0.000       0.000      0.000       0.000       0.000      *

  Specific indirect 53
    BWT
    PRGBP
    BMI
    MEDUC
    SOCADV
    AFRAMF             0.001       0.000      0.000       0.001       0.001      *

  Specific indirect 54
    BWT
    PRGBP
    BMI
    CIG0
    SOCADV
    AFRAMF             0.000       0.000      0.000       0.000       0.000      *

  Specific indirect 55
    BWT
    PRGBP
    BMI
    MAGE
    SOCADV
    AFRAMF             0.001       0.000      0.000       0.001       0.001      *

  Specific indirect 56
    BWT
    PRGDM
    PAYER
    FEDUC
    SOCADV
    AFRAMF             0.000       0.000      0.146       0.000       0.000

  Specific indirect 57
    BWT
    PRGDM
    PAYER
    FAGE
    SOCADV
    AFRAMF             0.000       0.000      0.302       0.000       0.000

  Specific indirect 58
    BWT
    PRGDM
    MEDUC
    CIG0
    SOCADV
    AFRAMF             0.000       0.000      0.446       0.000       0.000

  Specific indirect 59
    BWT
    PRGDM
    WIC
    MEDUC
    SOCADV
    AFRAMF             0.000       0.000      0.166       0.000       0.000

  Specific indirect 60
    BWT
    PRGDM
    WIC
    MAGE
    SOCADV
    AFRAMF             0.000       0.000      0.166       0.000       0.000

  Specific indirect 61
    BWT
    PRGDM
    MAGE
    CIG0
    SOCADV
    AFRAMF             0.000       0.000      0.000       0.000       0.000      *

  Specific indirect 62
    BWT
    PRGDM
    BMI
    MEDUC
    SOCADV
    AFRAMF             0.000       0.000      0.000       0.000       0.000      *

  Specific indirect 63
    BWT
    PRGDM
    BMI
    CIG0
    SOCADV
    AFRAMF             0.000       0.000      0.000       0.000       0.000      *

  Specific indirect 64
    BWT
    PRGDM
    BMI
    MAGE
    SOCADV
    AFRAMF             0.000       0.000      0.000       0.000       0.000      *

  Specific indirect 65
    BWT
    BMI
    MEDUC
    CIG0
    SOCADV
    AFRAMF             0.000       0.000      0.000       0.000       0.000      *

  Specific indirect 66
    BWT
    BMI
    MAGE
    CIG0
    SOCADV
    AFRAMF             0.000       0.000      0.000       0.000       0.000      *

  Specific indirect 67
    BWT
    PRECAREM
    PAYER
    FEDUC
    SOCADV
    AFRAMF             0.000       0.000      0.103       0.000       0.000

  Specific indirect 68
    BWT
    PRECAREM
    PAYER
    FAGE
    SOCADV
    AFRAMF             0.000       0.000      0.266       0.000       0.000

  Specific indirect 69
    BWT
    PRECAREM
    MEDUC
    CIG0
    SOCADV
    AFRAMF             0.000       0.000      0.103       0.000       0.000

  Specific indirect 70
    BWT
    PRECAREM
    WIC
    MEDUC
    SOCADV
    AFRAMF             0.000       0.000      0.103       0.000       0.000

  Specific indirect 71
    BWT
    PRECAREM
    WIC
    MAGE
    SOCADV
    AFRAMF             0.000       0.000      0.103       0.000       0.000

  Specific indirect 72
    BWT
    PRECAREM
    MAGE
    CIG0
    SOCADV
    AFRAMF             0.000       0.000      0.103       0.000       0.000

  Specific indirect 73
    BWT
    PRECAREM
    BMI
    MEDUC
    SOCADV
    AFRAMF             0.000       0.000      0.103       0.000       0.000

  Specific indirect 74
    BWT
    PRECAREM
    BMI
    CIG0
    SOCADV
    AFRAMF             0.000       0.000      0.103       0.000       0.000

  Specific indirect 75
    BWT
    PRECAREM
    BMI
    MAGE
    SOCADV
    AFRAMF             0.000       0.000      0.103       0.000       0.000

  Specific indirect 76
    BWT
    PRGBP
    PAYER
    FEDUC
    FAGE
    SOCADV
    AFRAMF             0.000       0.000      0.012       0.000       0.000      *

  Specific indirect 77
    BWT
    PRGBP
    WIC
    MEDUC
    CIG0
    SOCADV
    AFRAMF             0.000       0.000      0.000       0.000       0.000      *

  Specific indirect 78
    BWT
    PRGBP
    WIC
    MAGE
    CIG0
    SOCADV
    AFRAMF             0.000       0.000      0.000       0.000       0.000      *

  Specific indirect 79
    BWT
    PRGBP
    BMI
    MEDUC
    CIG0
    SOCADV
    AFRAMF             0.000       0.000      0.000       0.000       0.000      *

  Specific indirect 80
    BWT
    PRGBP
    BMI
    MAGE
    CIG0
    SOCADV
    AFRAMF             0.000       0.000      0.000       0.000       0.000      *

  Specific indirect 81
    BWT
    PRGDM
    PAYER
    FEDUC
    FAGE
    SOCADV
    AFRAMF             0.000       0.000      0.155       0.000       0.000

  Specific indirect 82
    BWT
    PRGDM
    WIC
    MEDUC
    CIG0
    SOCADV
    AFRAMF             0.000       0.000      0.166       0.000       0.000

  Specific indirect 83
    BWT
    PRGDM
    WIC
    MAGE
    CIG0
    SOCADV
    AFRAMF             0.000       0.000      0.166       0.000       0.000

  Specific indirect 84
    BWT
    PRGDM
    BMI
    MEDUC
    CIG0
    SOCADV
    AFRAMF             0.000       0.000      0.000       0.000       0.000      *

  Specific indirect 85
    BWT
    PRGDM
    BMI
    MAGE
    CIG0
    SOCADV
    AFRAMF             0.000       0.000      0.000       0.000       0.000      *

  Specific indirect 86
    BWT
    PRECAREM
    PAYER
    FEDUC
    FAGE
    SOCADV
    AFRAMF             0.000       0.000      0.113       0.000       0.000

  Specific indirect 87
    BWT
    PRECAREM
    WIC
    MEDUC
    CIG0
    SOCADV
    AFRAMF             0.000       0.000      0.103       0.000       0.000

  Specific indirect 88
    BWT
    PRECAREM
    WIC
    MAGE
    CIG0
    SOCADV
    AFRAMF             0.000       0.000      0.103       0.000       0.000

  Specific indirect 89
    BWT
    PRECAREM
    BMI
    MEDUC
    CIG0
    SOCADV
    AFRAMF             0.000       0.000      0.103       0.000       0.000

  Specific indirect 90
    BWT
    PRECAREM
    BMI
    MAGE
    CIG0
    SOCADV
    AFRAMF             0.000       0.000      0.103       0.000       0.000


Effects from FHISP to BWT via SOCADV

    Sum of indirect   -0.012       0.000      0.000      -0.013      -0.013      *

  Specific indirect 1
    BWT
    SOCADV
    FHISP             -0.013       0.002      0.000      -0.017      -0.009      *

  Specific indirect 2
    BWT
    PAYER
    SOCADV
    FHISP              0.000       0.001      0.467      -0.001       0.001

  Specific indirect 3
    BWT
    MEDUC
    SOCADV
    FHISP              0.004       0.001      0.000       0.003       0.006      *

  Specific indirect 4
    BWT
    CIG0
    SOCADV
    FHISP             -0.007       0.000      0.000      -0.008      -0.007      *

  Specific indirect 5
    BWT
    WIC
    SOCADV
    FHISP              0.002       0.001      0.002       0.000       0.003      *

  Specific indirect 6
    BWT
    PRGBP
    SOCADV
    FHISP             -0.006       0.001      0.000      -0.007      -0.005      *

  Specific indirect 7
    BWT
    PRGDM
    SOCADV
    FHISP              0.000       0.000      0.023       0.000       0.000

  Specific indirect 8
    BWT
    FAGE
    SOCADV
    FHISP              0.002       0.000      0.000       0.001       0.002      *

  Specific indirect 9
    BWT
    MAGE
    SOCADV
    FHISP              0.005       0.000      0.000       0.004       0.006      *

  Specific indirect 10
    BWT
    MHT
    SOCADV
    FHISP             -0.007       0.000      0.000      -0.007      -0.006      *

  Specific indirect 11
    BWT
    BMI
    SOCADV
    FHISP              0.016       0.000      0.000       0.016       0.017      *

  Specific indirect 12
    BWT
    PRECAREM
    SOCADV
    FHISP              0.000       0.000      0.120       0.000       0.000

  Specific indirect 13
    BWT
    PAYER
    FEDUC
    SOCADV
    FHISP              0.000       0.000      0.467       0.000       0.000

  Specific indirect 14
    BWT
    PAYER
    FAGE
    SOCADV
    FHISP              0.000       0.000      0.490       0.000       0.000

  Specific indirect 15
    BWT
    MEDUC
    CIG0
    SOCADV
    FHISP              0.000       0.000      0.000       0.000       0.000      *

  Specific indirect 16
    BWT
    WIC
    MEDUC
    SOCADV
    FHISP              0.000       0.000      0.002       0.000       0.000      *

  Specific indirect 17
    BWT
    WIC
    MAGE
    SOCADV
    FHISP              0.000       0.000      0.002       0.000       0.000      *

  Specific indirect 18
    BWT
    PRGBP
    PAYER
    SOCADV
    FHISP              0.001       0.000      0.000       0.001       0.002      *

  Specific indirect 19
    BWT
    PRGBP
    MEDUC
    SOCADV
    FHISP              0.001       0.000      0.000       0.001       0.002      *

  Specific indirect 20
    BWT
    PRGBP
    CIG0
    SOCADV
    FHISP              0.000       0.000      0.048       0.000       0.000

  Specific indirect 21
    BWT
    PRGBP
    WIC
    SOCADV
    FHISP              0.001       0.000      0.000       0.001       0.001      *

  Specific indirect 22
    BWT
    PRGBP
    FAGE
    SOCADV
    FHISP              0.000       0.000      0.000      -0.001       0.000      *

  Specific indirect 23
    BWT
    PRGBP
    MAGE
    SOCADV
    FHISP              0.001       0.000      0.000       0.001       0.001      *

  Specific indirect 24
    BWT
    PRGBP
    MHT
    SOCADV
    FHISP              0.000       0.000      0.000       0.000       0.000      *

  Specific indirect 25
    BWT
    PRGBP
    BMI
    SOCADV
    FHISP             -0.004       0.000      0.000      -0.004      -0.003      *

  Specific indirect 26
    BWT
    PRGDM
    PAYER
    SOCADV
    FHISP              0.000       0.000      0.146       0.000       0.000

  Specific indirect 27
    BWT
    PRGDM
    MEDUC
    SOCADV
    FHISP              0.000       0.000      0.446       0.000       0.000

  Specific indirect 28
    BWT
    PRGDM
    CIG0
    SOCADV
    FHISP              0.000       0.000      0.000       0.000       0.000      *

  Specific indirect 29
    BWT
    PRGDM
    WIC
    SOCADV
    FHISP              0.000       0.000      0.166       0.000       0.000

  Specific indirect 30
    BWT
    PRGDM
    FAGE
    SOCADV
    FHISP              0.000       0.000      0.000       0.000       0.000      *

  Specific indirect 31
    BWT
    PRGDM
    MAGE
    SOCADV
    FHISP              0.000       0.000      0.000       0.000       0.000      *

  Specific indirect 32
    BWT
    PRGDM
    MHT
    SOCADV
    FHISP              0.000       0.000      0.000       0.000       0.000      *

  Specific indirect 33
    BWT
    PRGDM
    BMI
    SOCADV
    FHISP              0.000       0.000      0.000       0.000       0.000      *

  Specific indirect 34
    BWT
    MAGE
    CIG0
    SOCADV
    FHISP              0.000       0.000      0.000       0.000       0.000      *

  Specific indirect 35
    BWT
    BMI
    MEDUC
    SOCADV
    FHISP             -0.005       0.000      0.000      -0.006      -0.005      *

  Specific indirect 36
    BWT
    BMI
    CIG0
    SOCADV
    FHISP              0.000       0.000      0.000       0.000       0.000      *

  Specific indirect 37
    BWT
    BMI
    MAGE
    SOCADV
    FHISP             -0.005       0.000      0.000      -0.005      -0.005      *

  Specific indirect 38
    BWT
    PRECAREM
    PAYER
    SOCADV
    FHISP              0.000       0.000      0.103       0.000       0.000

  Specific indirect 39
    BWT
    PRECAREM
    MEDUC
    SOCADV
    FHISP              0.000       0.000      0.103       0.000       0.000

  Specific indirect 40
    BWT
    PRECAREM
    CIG0
    SOCADV
    FHISP              0.000       0.000      0.103       0.000       0.000

  Specific indirect 41
    BWT
    PRECAREM
    WIC
    SOCADV
    FHISP              0.000       0.000      0.103       0.000       0.000

  Specific indirect 42
    BWT
    PRECAREM
    MAGE
    SOCADV
    FHISP              0.000       0.000      0.103       0.000       0.000

  Specific indirect 43
    BWT
    PRECAREM
    BMI
    SOCADV
    FHISP              0.000       0.000      0.103       0.000       0.000

  Specific indirect 44
    BWT
    PAYER
    FEDUC
    FAGE
    SOCADV
    FHISP              0.000       0.000      0.467       0.000       0.000

  Specific indirect 45
    BWT
    WIC
    MEDUC
    CIG0
    SOCADV
    FHISP              0.000       0.000      0.002       0.000       0.000      *

  Specific indirect 46
    BWT
    WIC
    MAGE
    CIG0
    SOCADV
    FHISP              0.000       0.000      0.002       0.000       0.000      *

  Specific indirect 47
    BWT
    PRGBP
    PAYER
    FEDUC
    SOCADV
    FHISP              0.000       0.000      0.000       0.000       0.000      *

  Specific indirect 48
    BWT
    PRGBP
    PAYER
    FAGE
    SOCADV
    FHISP              0.000       0.000      0.208       0.000       0.000

  Specific indirect 49
    BWT
    PRGBP
    MEDUC
    CIG0
    SOCADV
    FHISP              0.000       0.000      0.000       0.000       0.000      *

  Specific indirect 50
    BWT
    PRGBP
    WIC
    MEDUC
    SOCADV
    FHISP              0.000       0.000      0.000       0.000       0.000      *

  Specific indirect 51
    BWT
    PRGBP
    WIC
    MAGE
    SOCADV
    FHISP              0.000       0.000      0.000       0.000       0.000      *

  Specific indirect 52
    BWT
    PRGBP
    MAGE
    CIG0
    SOCADV
    FHISP              0.000       0.000      0.000       0.000       0.000      *

  Specific indirect 53
    BWT
    PRGBP
    BMI
    MEDUC
    SOCADV
    FHISP              0.001       0.000      0.000       0.001       0.001      *

  Specific indirect 54
    BWT
    PRGBP
    BMI
    CIG0
    SOCADV
    FHISP              0.000       0.000      0.000       0.000       0.000      *

  Specific indirect 55
    BWT
    PRGBP
    BMI
    MAGE
    SOCADV
    FHISP              0.001       0.000      0.000       0.001       0.001      *

  Specific indirect 56
    BWT
    PRGDM
    PAYER
    FEDUC
    SOCADV
    FHISP              0.000       0.000      0.146       0.000       0.000

  Specific indirect 57
    BWT
    PRGDM
    PAYER
    FAGE
    SOCADV
    FHISP              0.000       0.000      0.302       0.000       0.000

  Specific indirect 58
    BWT
    PRGDM
    MEDUC
    CIG0
    SOCADV
    FHISP              0.000       0.000      0.446       0.000       0.000

  Specific indirect 59
    BWT
    PRGDM
    WIC
    MEDUC
    SOCADV
    FHISP              0.000       0.000      0.166       0.000       0.000

  Specific indirect 60
    BWT
    PRGDM
    WIC
    MAGE
    SOCADV
    FHISP              0.000       0.000      0.166       0.000       0.000

  Specific indirect 61
    BWT
    PRGDM
    MAGE
    CIG0
    SOCADV
    FHISP              0.000       0.000      0.000       0.000       0.000      *

  Specific indirect 62
    BWT
    PRGDM
    BMI
    MEDUC
    SOCADV
    FHISP              0.000       0.000      0.000       0.000       0.000      *

  Specific indirect 63
    BWT
    PRGDM
    BMI
    CIG0
    SOCADV
    FHISP              0.000       0.000      0.000       0.000       0.000      *

  Specific indirect 64
    BWT
    PRGDM
    BMI
    MAGE
    SOCADV
    FHISP              0.000       0.000      0.000       0.000       0.000      *

  Specific indirect 65
    BWT
    BMI
    MEDUC
    CIG0
    SOCADV
    FHISP              0.000       0.000      0.000       0.000       0.000      *

  Specific indirect 66
    BWT
    BMI
    MAGE
    CIG0
    SOCADV
    FHISP              0.000       0.000      0.000       0.000       0.000      *

  Specific indirect 67
    BWT
    PRECAREM
    PAYER
    FEDUC
    SOCADV
    FHISP              0.000       0.000      0.103       0.000       0.000

  Specific indirect 68
    BWT
    PRECAREM
    PAYER
    FAGE
    SOCADV
    FHISP              0.000       0.000      0.266       0.000       0.000

  Specific indirect 69
    BWT
    PRECAREM
    MEDUC
    CIG0
    SOCADV
    FHISP              0.000       0.000      0.103       0.000       0.000

  Specific indirect 70
    BWT
    PRECAREM
    WIC
    MEDUC
    SOCADV
    FHISP              0.000       0.000      0.103       0.000       0.000

  Specific indirect 71
    BWT
    PRECAREM
    WIC
    MAGE
    SOCADV
    FHISP              0.000       0.000      0.103       0.000       0.000

  Specific indirect 72
    BWT
    PRECAREM
    MAGE
    CIG0
    SOCADV
    FHISP              0.000       0.000      0.103       0.000       0.000

  Specific indirect 73
    BWT
    PRECAREM
    BMI
    MEDUC
    SOCADV
    FHISP              0.000       0.000      0.103       0.000       0.000

  Specific indirect 74
    BWT
    PRECAREM
    BMI
    CIG0
    SOCADV
    FHISP              0.000       0.000      0.103       0.000       0.000

  Specific indirect 75
    BWT
    PRECAREM
    BMI
    MAGE
    SOCADV
    FHISP              0.000       0.000      0.103       0.000       0.000

  Specific indirect 76
    BWT
    PRGBP
    PAYER
    FEDUC
    FAGE
    SOCADV
    FHISP              0.000       0.000      0.012       0.000       0.000      *

  Specific indirect 77
    BWT
    PRGBP
    WIC
    MEDUC
    CIG0
    SOCADV
    FHISP              0.000       0.000      0.000       0.000       0.000      *

  Specific indirect 78
    BWT
    PRGBP
    WIC
    MAGE
    CIG0
    SOCADV
    FHISP              0.000       0.000      0.000       0.000       0.000      *

  Specific indirect 79
    BWT
    PRGBP
    BMI
    MEDUC
    CIG0
    SOCADV
    FHISP              0.000       0.000      0.000       0.000       0.000      *

  Specific indirect 80
    BWT
    PRGBP
    BMI
    MAGE
    CIG0
    SOCADV
    FHISP              0.000       0.000      0.000       0.000       0.000      *

  Specific indirect 81
    BWT
    PRGDM
    PAYER
    FEDUC
    FAGE
    SOCADV
    FHISP              0.000       0.000      0.155       0.000       0.000

  Specific indirect 82
    BWT
    PRGDM
    WIC
    MEDUC
    CIG0
    SOCADV
    FHISP              0.000       0.000      0.166       0.000       0.000

  Specific indirect 83
    BWT
    PRGDM
    WIC
    MAGE
    CIG0
    SOCADV
    FHISP              0.000       0.000      0.166       0.000       0.000

  Specific indirect 84
    BWT
    PRGDM
    BMI
    MEDUC
    CIG0
    SOCADV
    FHISP              0.000       0.000      0.000       0.000       0.000      *

  Specific indirect 85
    BWT
    PRGDM
    BMI
    MAGE
    CIG0
    SOCADV
    FHISP              0.000       0.000      0.000       0.000       0.000      *

  Specific indirect 86
    BWT
    PRECAREM
    PAYER
    FEDUC
    FAGE
    SOCADV
    FHISP              0.000       0.000      0.113       0.000       0.000

  Specific indirect 87
    BWT
    PRECAREM
    WIC
    MEDUC
    CIG0
    SOCADV
    FHISP              0.000       0.000      0.103       0.000       0.000

  Specific indirect 88
    BWT
    PRECAREM
    WIC
    MAGE
    CIG0
    SOCADV
    FHISP              0.000       0.000      0.103       0.000       0.000

  Specific indirect 89
    BWT
    PRECAREM
    BMI
    MEDUC
    CIG0
    SOCADV
    FHISP              0.000       0.000      0.103       0.000       0.000

  Specific indirect 90
    BWT
    PRECAREM
    BMI
    MAGE
    CIG0
    SOCADV
    FHISP              0.000       0.000      0.103       0.000       0.000


Effects from OTHF to BWT via SOCADV

    Sum of indirect    0.000       0.000      0.010       0.000       0.000      *

  Specific indirect 1
    BWT
    SOCADV
    OTHF               0.000       0.000      0.010       0.000       0.001      *

  Specific indirect 2
    BWT
    PAYER
    SOCADV
    OTHF               0.000       0.000      0.468       0.000       0.000

  Specific indirect 3
    BWT
    MEDUC
    SOCADV
    OTHF               0.000       0.000      0.010       0.000       0.000      *

  Specific indirect 4
    BWT
    CIG0
    SOCADV
    OTHF               0.000       0.000      0.010       0.000       0.000      *

  Specific indirect 5
    BWT
    WIC
    SOCADV
    OTHF               0.000       0.000      0.011       0.000       0.000      *

  Specific indirect 6
    BWT
    PRGBP
    SOCADV
    OTHF               0.000       0.000      0.010       0.000       0.000      *

  Specific indirect 7
    BWT
    PRGDM
    SOCADV
    OTHF               0.000       0.000      0.033       0.000       0.000

  Specific indirect 8
    BWT
    FAGE
    SOCADV
    OTHF               0.000       0.000      0.010       0.000       0.000      *

  Specific indirect 9
    BWT
    MAGE
    SOCADV
    OTHF               0.000       0.000      0.010       0.000       0.000      *

  Specific indirect 10
    BWT
    MHT
    SOCADV
    OTHF               0.000       0.000      0.010       0.000       0.000      *

  Specific indirect 11
    BWT
    BMI
    SOCADV
    OTHF               0.000       0.000      0.010      -0.001       0.000      *

  Specific indirect 12
    BWT
    PRECAREM
    SOCADV
    OTHF               0.000       0.000      0.127       0.000       0.000

  Specific indirect 13
    BWT
    PAYER
    FEDUC
    SOCADV
    OTHF               0.000       0.000      0.468       0.000       0.000

  Specific indirect 14
    BWT
    PAYER
    FAGE
    SOCADV
    OTHF               0.000       0.000      0.491       0.000       0.000

  Specific indirect 15
    BWT
    MEDUC
    CIG0
    SOCADV
    OTHF               0.000       0.000      0.010       0.000       0.000      *

  Specific indirect 16
    BWT
    WIC
    MEDUC
    SOCADV
    OTHF               0.000       0.000      0.011       0.000       0.000

  Specific indirect 17
    BWT
    WIC
    MAGE
    SOCADV
    OTHF               0.000       0.000      0.011       0.000       0.000      *

  Specific indirect 18
    BWT
    PRGBP
    PAYER
    SOCADV
    OTHF               0.000       0.000      0.010       0.000       0.000      *

  Specific indirect 19
    BWT
    PRGBP
    MEDUC
    SOCADV
    OTHF               0.000       0.000      0.010       0.000       0.000      *

  Specific indirect 20
    BWT
    PRGBP
    CIG0
    SOCADV
    OTHF               0.000       0.000      0.056       0.000       0.000

  Specific indirect 21
    BWT
    PRGBP
    WIC
    SOCADV
    OTHF               0.000       0.000      0.010       0.000       0.000      *

  Specific indirect 22
    BWT
    PRGBP
    FAGE
    SOCADV
    OTHF               0.000       0.000      0.010       0.000       0.000      *

  Specific indirect 23
    BWT
    PRGBP
    MAGE
    SOCADV
    OTHF               0.000       0.000      0.010       0.000       0.000      *

  Specific indirect 24
    BWT
    PRGBP
    MHT
    SOCADV
    OTHF               0.000       0.000      0.010       0.000       0.000      *

  Specific indirect 25
    BWT
    PRGBP
    BMI
    SOCADV
    OTHF               0.000       0.000      0.010       0.000       0.000      *

  Specific indirect 26
    BWT
    PRGDM
    PAYER
    SOCADV
    OTHF               0.000       0.000      0.154       0.000       0.000

  Specific indirect 27
    BWT
    PRGDM
    MEDUC
    SOCADV
    OTHF               0.000       0.000      0.448       0.000       0.000

  Specific indirect 28
    BWT
    PRGDM
    CIG0
    SOCADV
    OTHF               0.000       0.000      0.010       0.000       0.000      *

  Specific indirect 29
    BWT
    PRGDM
    WIC
    SOCADV
    OTHF               0.000       0.000      0.172       0.000       0.000

  Specific indirect 30
    BWT
    PRGDM
    FAGE
    SOCADV
    OTHF               0.000       0.000      0.010       0.000       0.000      *

  Specific indirect 31
    BWT
    PRGDM
    MAGE
    SOCADV
    OTHF               0.000       0.000      0.010       0.000       0.000      *

  Specific indirect 32
    BWT
    PRGDM
    MHT
    SOCADV
    OTHF               0.000       0.000      0.010       0.000       0.000      *

  Specific indirect 33
    BWT
    PRGDM
    BMI
    SOCADV
    OTHF               0.000       0.000      0.010       0.000       0.000      *

  Specific indirect 34
    BWT
    MAGE
    CIG0
    SOCADV
    OTHF               0.000       0.000      0.010       0.000       0.000      *

  Specific indirect 35
    BWT
    BMI
    MEDUC
    SOCADV
    OTHF               0.000       0.000      0.010       0.000       0.000      *

  Specific indirect 36
    BWT
    BMI
    CIG0
    SOCADV
    OTHF               0.000       0.000      0.010       0.000       0.000      *

  Specific indirect 37
    BWT
    BMI
    MAGE
    SOCADV
    OTHF               0.000       0.000      0.010       0.000       0.000      *

  Specific indirect 38
    BWT
    PRECAREM
    PAYER
    SOCADV
    OTHF               0.000       0.000      0.111       0.000       0.000

  Specific indirect 39
    BWT
    PRECAREM
    MEDUC
    SOCADV
    OTHF               0.000       0.000      0.111       0.000       0.000

  Specific indirect 40
    BWT
    PRECAREM
    CIG0
    SOCADV
    OTHF               0.000       0.000      0.111       0.000       0.000

  Specific indirect 41
    BWT
    PRECAREM
    WIC
    SOCADV
    OTHF               0.000       0.000      0.111       0.000       0.000

  Specific indirect 42
    BWT
    PRECAREM
    MAGE
    SOCADV
    OTHF               0.000       0.000      0.111       0.000       0.000

  Specific indirect 43
    BWT
    PRECAREM
    BMI
    SOCADV
    OTHF               0.000       0.000      0.111       0.000       0.000

  Specific indirect 44
    BWT
    PAYER
    FEDUC
    FAGE
    SOCADV
    OTHF               0.000       0.000      0.468       0.000       0.000

  Specific indirect 45
    BWT
    WIC
    MEDUC
    CIG0
    SOCADV
    OTHF               0.000       0.000      0.011       0.000       0.000

  Specific indirect 46
    BWT
    WIC
    MAGE
    CIG0
    SOCADV
    OTHF               0.000       0.000      0.011       0.000       0.000

  Specific indirect 47
    BWT
    PRGBP
    PAYER
    FEDUC
    SOCADV
    OTHF               0.000       0.000      0.010       0.000       0.000      *

  Specific indirect 48
    BWT
    PRGBP
    PAYER
    FAGE
    SOCADV
    OTHF               0.000       0.000      0.214       0.000       0.000

  Specific indirect 49
    BWT
    PRGBP
    MEDUC
    CIG0
    SOCADV
    OTHF               0.000       0.000      0.010       0.000       0.000      *

  Specific indirect 50
    BWT
    PRGBP
    WIC
    MEDUC
    SOCADV
    OTHF               0.000       0.000      0.010       0.000       0.000

  Specific indirect 51
    BWT
    PRGBP
    WIC
    MAGE
    SOCADV
    OTHF               0.000       0.000      0.010       0.000       0.000      *

  Specific indirect 52
    BWT
    PRGBP
    MAGE
    CIG0
    SOCADV
    OTHF               0.000       0.000      0.010       0.000       0.000      *

  Specific indirect 53
    BWT
    PRGBP
    BMI
    MEDUC
    SOCADV
    OTHF               0.000       0.000      0.010       0.000       0.000      *

  Specific indirect 54
    BWT
    PRGBP
    BMI
    CIG0
    SOCADV
    OTHF               0.000       0.000      0.010       0.000       0.000      *

  Specific indirect 55
    BWT
    PRGBP
    BMI
    MAGE
    SOCADV
    OTHF               0.000       0.000      0.010       0.000       0.000      *

  Specific indirect 56
    BWT
    PRGDM
    PAYER
    FEDUC
    SOCADV
    OTHF               0.000       0.000      0.154       0.000       0.000

  Specific indirect 57
    BWT
    PRGDM
    PAYER
    FAGE
    SOCADV
    OTHF               0.000       0.000      0.307       0.000       0.000

  Specific indirect 58
    BWT
    PRGDM
    MEDUC
    CIG0
    SOCADV
    OTHF               0.000       0.000      0.448       0.000       0.000

  Specific indirect 59
    BWT
    PRGDM
    WIC
    MEDUC
    SOCADV
    OTHF               0.000       0.000      0.172       0.000       0.000

  Specific indirect 60
    BWT
    PRGDM
    WIC
    MAGE
    SOCADV
    OTHF               0.000       0.000      0.172       0.000       0.000

  Specific indirect 61
    BWT
    PRGDM
    MAGE
    CIG0
    SOCADV
    OTHF               0.000       0.000      0.010       0.000       0.000      *

  Specific indirect 62
    BWT
    PRGDM
    BMI
    MEDUC
    SOCADV
    OTHF               0.000       0.000      0.010       0.000       0.000      *

  Specific indirect 63
    BWT
    PRGDM
    BMI
    CIG0
    SOCADV
    OTHF               0.000       0.000      0.010       0.000       0.000      *

  Specific indirect 64
    BWT
    PRGDM
    BMI
    MAGE
    SOCADV
    OTHF               0.000       0.000      0.010       0.000       0.000      *

  Specific indirect 65
    BWT
    BMI
    MEDUC
    CIG0
    SOCADV
    OTHF               0.000       0.000      0.010       0.000       0.000      *

  Specific indirect 66
    BWT
    BMI
    MAGE
    CIG0
    SOCADV
    OTHF               0.000       0.000      0.010       0.000       0.000      *

  Specific indirect 67
    BWT
    PRECAREM
    PAYER
    FEDUC
    SOCADV
    OTHF               0.000       0.000      0.111       0.000       0.000

  Specific indirect 68
    BWT
    PRECAREM
    PAYER
    FAGE
    SOCADV
    OTHF               0.000       0.000      0.271       0.000       0.000

  Specific indirect 69
    BWT
    PRECAREM
    MEDUC
    CIG0
    SOCADV
    OTHF               0.000       0.000      0.111       0.000       0.000

  Specific indirect 70
    BWT
    PRECAREM
    WIC
    MEDUC
    SOCADV
    OTHF               0.000       0.000      0.111       0.000       0.000

  Specific indirect 71
    BWT
    PRECAREM
    WIC
    MAGE
    SOCADV
    OTHF               0.000       0.000      0.111       0.000       0.000

  Specific indirect 72
    BWT
    PRECAREM
    MAGE
    CIG0
    SOCADV
    OTHF               0.000       0.000      0.111       0.000       0.000

  Specific indirect 73
    BWT
    PRECAREM
    BMI
    MEDUC
    SOCADV
    OTHF               0.000       0.000      0.111       0.000       0.000

  Specific indirect 74
    BWT
    PRECAREM
    BMI
    CIG0
    SOCADV
    OTHF               0.000       0.000      0.111       0.000       0.000

  Specific indirect 75
    BWT
    PRECAREM
    BMI
    MAGE
    SOCADV
    OTHF               0.000       0.000      0.111       0.000       0.000

  Specific indirect 76
    BWT
    PRGBP
    PAYER
    FEDUC
    FAGE
    SOCADV
    OTHF               0.000       0.000      0.021       0.000       0.000

  Specific indirect 77
    BWT
    PRGBP
    WIC
    MEDUC
    CIG0
    SOCADV
    OTHF               0.000       0.000      0.010       0.000       0.000

  Specific indirect 78
    BWT
    PRGBP
    WIC
    MAGE
    CIG0
    SOCADV
    OTHF               0.000       0.000      0.010       0.000       0.000      *

  Specific indirect 79
    BWT
    PRGBP
    BMI
    MEDUC
    CIG0
    SOCADV
    OTHF               0.000       0.000      0.010       0.000       0.000      *

  Specific indirect 80
    BWT
    PRGBP
    BMI
    MAGE
    CIG0
    SOCADV
    OTHF               0.000       0.000      0.010       0.000       0.000      *

  Specific indirect 81
    BWT
    PRGDM
    PAYER
    FEDUC
    FAGE
    SOCADV
    OTHF               0.000       0.000      0.161       0.000       0.000

  Specific indirect 82
    BWT
    PRGDM
    WIC
    MEDUC
    CIG0
    SOCADV
    OTHF               0.000       0.000      0.172       0.000       0.000

  Specific indirect 83
    BWT
    PRGDM
    WIC
    MAGE
    CIG0
    SOCADV
    OTHF               0.000       0.000      0.172       0.000       0.000

  Specific indirect 84
    BWT
    PRGDM
    BMI
    MEDUC
    CIG0
    SOCADV
    OTHF               0.000       0.000      0.010       0.000       0.000      *

  Specific indirect 85
    BWT
    PRGDM
    BMI
    MAGE
    CIG0
    SOCADV
    OTHF               0.000       0.000      0.010       0.000       0.000      *

  Specific indirect 86
    BWT
    PRECAREM
    PAYER
    FEDUC
    FAGE
    SOCADV
    OTHF               0.000       0.000      0.120       0.000       0.000

  Specific indirect 87
    BWT
    PRECAREM
    WIC
    MEDUC
    CIG0
    SOCADV
    OTHF               0.000       0.000      0.111       0.000       0.000

  Specific indirect 88
    BWT
    PRECAREM
    WIC
    MAGE
    CIG0
    SOCADV
    OTHF               0.000       0.000      0.111       0.000       0.000

  Specific indirect 89
    BWT
    PRECAREM
    BMI
    MEDUC
    CIG0
    SOCADV
    OTHF               0.000       0.000      0.111       0.000       0.000

  Specific indirect 90
    BWT
    PRECAREM
    BMI
    MAGE
    CIG0
    SOCADV
    OTHF               0.000       0.000      0.111       0.000       0.000


Effects from CIG0 to BWT via SOCADV

    Sum of indirect    0.000       0.000      0.000       0.000       0.000


Effects from MEDUC to BWT via SOCADV

    Sum of indirect    0.000       0.000      0.000       0.000       0.000


Effects from FEDUC to BWT via SOCADV

    Sum of indirect    0.000       0.000      0.000       0.000       0.000


Effects from FAGE to BWT via SOCADV

    Sum of indirect    0.000       0.000      0.000       0.000       0.000


Effects from MHT to BWT via SOCADV

    Sum of indirect    0.000       0.000      0.000       0.000       0.000


Effects from BMI to BWT via SOCADV

    Sum of indirect    0.000       0.000      0.000       0.000       0.000


Effects from AFRAMM to OBGEST via SOCADV

    Sum of indirect   -0.004       0.000      0.000      -0.004      -0.004      *

  Specific indirect 1
    OBGEST
    SOCADV
    AFRAMM            -0.005       0.001      0.000      -0.007      -0.004      *

  Specific indirect 2
    OBGEST
    PAYER
    SOCADV
    AFRAMM             0.001       0.000      0.000       0.000       0.001      *

  Specific indirect 3
    OBGEST
    MEDUC
    SOCADV
    AFRAMM             0.001       0.000      0.000       0.000       0.001      *

  Specific indirect 4
    OBGEST
    CIG0
    SOCADV
    AFRAMM             0.000       0.000      0.315       0.000       0.000

  Specific indirect 5
    OBGEST
    WIC
    SOCADV
    AFRAMM             0.001       0.000      0.003       0.000       0.001      *

  Specific indirect 6
    OBGEST
    PRGBP
    SOCADV
    AFRAMM            -0.003       0.000      0.000      -0.004      -0.003      *

  Specific indirect 7
    OBGEST
    PRGDM
    SOCADV
    AFRAMM             0.000       0.000      0.023      -0.001       0.000      *

  Specific indirect 8
    OBGEST
    FAGE
    SOCADV
    AFRAMM             0.000       0.000      0.354       0.000       0.000

  Specific indirect 9
    OBGEST
    MAGE
    SOCADV
    AFRAMM             0.000       0.000      0.074       0.000       0.000

  Specific indirect 10
    OBGEST
    MHT
    SOCADV
    AFRAMM             0.000       0.000      0.000       0.000       0.000      *

  Specific indirect 11
    OBGEST
    BMI
    SOCADV
    AFRAMM             0.003       0.000      0.000       0.002       0.003      *

  Specific indirect 12
    OBGEST
    PRECAREM
    SOCADV
    AFRAMM             0.000       0.000      0.020       0.000       0.000      *

  Specific indirect 13
    OBGEST
    PAYER
    FEDUC
    SOCADV
    AFRAMM             0.000       0.000      0.000       0.000       0.000      *

  Specific indirect 14
    OBGEST
    PAYER
    FAGE
    SOCADV
    AFRAMM             0.000       0.000      0.208       0.000       0.000

  Specific indirect 15
    OBGEST
    MEDUC
    CIG0
    SOCADV
    AFRAMM             0.000       0.000      0.000       0.000       0.000      *

  Specific indirect 16
    OBGEST
    WIC
    MEDUC
    SOCADV
    AFRAMM             0.000       0.000      0.003       0.000       0.000      *

  Specific indirect 17
    OBGEST
    WIC
    MAGE
    SOCADV
    AFRAMM             0.000       0.000      0.003       0.000       0.000      *

  Specific indirect 18
    OBGEST
    PRGBP
    PAYER
    SOCADV
    AFRAMM             0.001       0.000      0.000       0.000       0.001      *

  Specific indirect 19
    OBGEST
    PRGBP
    MEDUC
    SOCADV
    AFRAMM             0.001       0.000      0.000       0.000       0.001      *

  Specific indirect 20
    OBGEST
    PRGBP
    CIG0
    SOCADV
    AFRAMM             0.000       0.000      0.048       0.000       0.000

  Specific indirect 21
    OBGEST
    PRGBP
    WIC
    SOCADV
    AFRAMM             0.001       0.000      0.000       0.000       0.001      *

  Specific indirect 22
    OBGEST
    PRGBP
    FAGE
    SOCADV
    AFRAMM             0.000       0.000      0.000       0.000       0.000      *

  Specific indirect 23
    OBGEST
    PRGBP
    MAGE
    SOCADV
    AFRAMM             0.001       0.000      0.000       0.001       0.001      *

  Specific indirect 24
    OBGEST
    PRGBP
    MHT
    SOCADV
    AFRAMM             0.000       0.000      0.000       0.000       0.000      *

  Specific indirect 25
    OBGEST
    PRGBP
    BMI
    SOCADV
    AFRAMM            -0.002       0.000      0.000      -0.002      -0.002      *

  Specific indirect 26
    OBGEST
    PRGDM
    PAYER
    SOCADV
    AFRAMM             0.000       0.000      0.146       0.000       0.000

  Specific indirect 27
    OBGEST
    PRGDM
    MEDUC
    SOCADV
    AFRAMM             0.000       0.000      0.446       0.000       0.000

  Specific indirect 28
    OBGEST
    PRGDM
    CIG0
    SOCADV
    AFRAMM             0.000       0.000      0.000       0.000       0.000      *

  Specific indirect 29
    OBGEST
    PRGDM
    WIC
    SOCADV
    AFRAMM             0.000       0.000      0.166       0.000       0.000

  Specific indirect 30
    OBGEST
    PRGDM
    FAGE
    SOCADV
    AFRAMM             0.000       0.000      0.000       0.000       0.000      *

  Specific indirect 31
    OBGEST
    PRGDM
    MAGE
    SOCADV
    AFRAMM             0.001       0.000      0.000       0.001       0.001      *

  Specific indirect 32
    OBGEST
    PRGDM
    MHT
    SOCADV
    AFRAMM             0.000       0.000      0.000       0.000       0.000      *

  Specific indirect 33
    OBGEST
    PRGDM
    BMI
    SOCADV
    AFRAMM            -0.001       0.000      0.000      -0.001      -0.001      *

  Specific indirect 34
    OBGEST
    MAGE
    CIG0
    SOCADV
    AFRAMM             0.000       0.000      0.074       0.000       0.000

  Specific indirect 35
    OBGEST
    BMI
    MEDUC
    SOCADV
    AFRAMM            -0.001       0.000      0.000      -0.001      -0.001      *

  Specific indirect 36
    OBGEST
    BMI
    CIG0
    SOCADV
    AFRAMM             0.000       0.000      0.000       0.000       0.000      *

  Specific indirect 37
    OBGEST
    BMI
    MAGE
    SOCADV
    AFRAMM            -0.001       0.000      0.000      -0.001      -0.001      *

  Specific indirect 38
    OBGEST
    PRECAREM
    PAYER
    SOCADV
    AFRAMM             0.000       0.000      0.000       0.000       0.000      *

  Specific indirect 39
    OBGEST
    PRECAREM
    MEDUC
    SOCADV
    AFRAMM             0.000       0.000      0.000       0.000       0.000      *

  Specific indirect 40
    OBGEST
    PRECAREM
    CIG0
    SOCADV
    AFRAMM             0.000       0.000      0.000       0.000       0.000      *

  Specific indirect 41
    OBGEST
    PRECAREM
    WIC
    SOCADV
    AFRAMM             0.000       0.000      0.000       0.000       0.000      *

  Specific indirect 42
    OBGEST
    PRECAREM
    MAGE
    SOCADV
    AFRAMM             0.000       0.000      0.000       0.000       0.000      *

  Specific indirect 43
    OBGEST
    PRECAREM
    BMI
    SOCADV
    AFRAMM             0.000       0.000      0.000       0.000       0.000      *

  Specific indirect 44
    OBGEST
    PAYER
    FEDUC
    FAGE
    SOCADV
    AFRAMM             0.000       0.000      0.012       0.000       0.000      *

  Specific indirect 45
    OBGEST
    WIC
    MEDUC
    CIG0
    SOCADV
    AFRAMM             0.000       0.000      0.003       0.000       0.000      *

  Specific indirect 46
    OBGEST
    WIC
    MAGE
    CIG0
    SOCADV
    AFRAMM             0.000       0.000      0.003       0.000       0.000      *

  Specific indirect 47
    OBGEST
    PRGBP
    PAYER
    FEDUC
    SOCADV
    AFRAMM             0.000       0.000      0.000       0.000       0.000      *

  Specific indirect 48
    OBGEST
    PRGBP
    PAYER
    FAGE
    SOCADV
    AFRAMM             0.000       0.000      0.208       0.000       0.000

  Specific indirect 49
    OBGEST
    PRGBP
    MEDUC
    CIG0
    SOCADV
    AFRAMM             0.000       0.000      0.000       0.000       0.000      *

  Specific indirect 50
    OBGEST
    PRGBP
    WIC
    MEDUC
    SOCADV
    AFRAMM             0.000       0.000      0.000       0.000       0.000      *

  Specific indirect 51
    OBGEST
    PRGBP
    WIC
    MAGE
    SOCADV
    AFRAMM             0.000       0.000      0.000       0.000       0.000      *

  Specific indirect 52
    OBGEST
    PRGBP
    MAGE
    CIG0
    SOCADV
    AFRAMM             0.000       0.000      0.000       0.000       0.000      *

  Specific indirect 53
    OBGEST
    PRGBP
    BMI
    MEDUC
    SOCADV
    AFRAMM             0.001       0.000      0.000       0.001       0.001      *

  Specific indirect 54
    OBGEST
    PRGBP
    BMI
    CIG0
    SOCADV
    AFRAMM             0.000       0.000      0.000       0.000       0.000      *

  Specific indirect 55
    OBGEST
    PRGBP
    BMI
    MAGE
    SOCADV
    AFRAMM             0.001       0.000      0.000       0.001       0.001      *

  Specific indirect 56
    OBGEST
    PRGDM
    PAYER
    FEDUC
    SOCADV
    AFRAMM             0.000       0.000      0.146       0.000       0.000

  Specific indirect 57
    OBGEST
    PRGDM
    PAYER
    FAGE
    SOCADV
    AFRAMM             0.000       0.000      0.302       0.000       0.000

  Specific indirect 58
    OBGEST
    PRGDM
    MEDUC
    CIG0
    SOCADV
    AFRAMM             0.000       0.000      0.446       0.000       0.000

  Specific indirect 59
    OBGEST
    PRGDM
    WIC
    MEDUC
    SOCADV
    AFRAMM             0.000       0.000      0.166       0.000       0.000

  Specific indirect 60
    OBGEST
    PRGDM
    WIC
    MAGE
    SOCADV
    AFRAMM             0.000       0.000      0.166       0.000       0.000

  Specific indirect 61
    OBGEST
    PRGDM
    MAGE
    CIG0
    SOCADV
    AFRAMM             0.000       0.000      0.000       0.000       0.000      *

  Specific indirect 62
    OBGEST
    PRGDM
    BMI
    MEDUC
    SOCADV
    AFRAMM             0.000       0.000      0.000       0.000       0.000      *

  Specific indirect 63
    OBGEST
    PRGDM
    BMI
    CIG0
    SOCADV
    AFRAMM             0.000       0.000      0.000       0.000       0.000      *

  Specific indirect 64
    OBGEST
    PRGDM
    BMI
    MAGE
    SOCADV
    AFRAMM             0.000       0.000      0.000       0.000       0.000      *

  Specific indirect 65
    OBGEST
    BMI
    MEDUC
    CIG0
    SOCADV
    AFRAMM             0.000       0.000      0.000       0.000       0.000      *

  Specific indirect 66
    OBGEST
    BMI
    MAGE
    CIG0
    SOCADV
    AFRAMM             0.000       0.000      0.000       0.000       0.000      *

  Specific indirect 67
    OBGEST
    PRECAREM
    PAYER
    FEDUC
    SOCADV
    AFRAMM             0.000       0.000      0.000       0.000       0.000      *

  Specific indirect 68
    OBGEST
    PRECAREM
    PAYER
    FAGE
    SOCADV
    AFRAMM             0.000       0.000      0.208       0.000       0.000

  Specific indirect 69
    OBGEST
    PRECAREM
    MEDUC
    CIG0
    SOCADV
    AFRAMM             0.000       0.000      0.000       0.000       0.000      *

  Specific indirect 70
    OBGEST
    PRECAREM
    WIC
    MEDUC
    SOCADV
    AFRAMM             0.000       0.000      0.000       0.000       0.000      *

  Specific indirect 71
    OBGEST
    PRECAREM
    WIC
    MAGE
    SOCADV
    AFRAMM             0.000       0.000      0.000       0.000       0.000      *

  Specific indirect 72
    OBGEST
    PRECAREM
    MAGE
    CIG0
    SOCADV
    AFRAMM             0.000       0.000      0.000       0.000       0.000      *

  Specific indirect 73
    OBGEST
    PRECAREM
    BMI
    MEDUC
    SOCADV
    AFRAMM             0.000       0.000      0.000       0.000       0.000      *

  Specific indirect 74
    OBGEST
    PRECAREM
    BMI
    CIG0
    SOCADV
    AFRAMM             0.000       0.000      0.000       0.000       0.000      *

  Specific indirect 75
    OBGEST
    PRECAREM
    BMI
    MAGE
    SOCADV
    AFRAMM             0.000       0.000      0.000       0.000       0.000      *

  Specific indirect 76
    OBGEST
    PRGBP
    PAYER
    FEDUC
    FAGE
    SOCADV
    AFRAMM             0.000       0.000      0.012       0.000       0.000      *

  Specific indirect 77
    OBGEST
    PRGBP
    WIC
    MEDUC
    CIG0
    SOCADV
    AFRAMM             0.000       0.000      0.000       0.000       0.000      *

  Specific indirect 78
    OBGEST
    PRGBP
    WIC
    MAGE
    CIG0
    SOCADV
    AFRAMM             0.000       0.000      0.000       0.000       0.000      *

  Specific indirect 79
    OBGEST
    PRGBP
    BMI
    MEDUC
    CIG0
    SOCADV
    AFRAMM             0.000       0.000      0.000       0.000       0.000      *

  Specific indirect 80
    OBGEST
    PRGBP
    BMI
    MAGE
    CIG0
    SOCADV
    AFRAMM             0.000       0.000      0.000       0.000       0.000      *

  Specific indirect 81
    OBGEST
    PRGDM
    PAYER
    FEDUC
    FAGE
    SOCADV
    AFRAMM             0.000       0.000      0.155       0.000       0.000

  Specific indirect 82
    OBGEST
    PRGDM
    WIC
    MEDUC
    CIG0
    SOCADV
    AFRAMM             0.000       0.000      0.166       0.000       0.000

  Specific indirect 83
    OBGEST
    PRGDM
    WIC
    MAGE
    CIG0
    SOCADV
    AFRAMM             0.000       0.000      0.166       0.000       0.000

  Specific indirect 84
    OBGEST
    PRGDM
    BMI
    MEDUC
    CIG0
    SOCADV
    AFRAMM             0.000       0.000      0.000       0.000       0.000      *

  Specific indirect 85
    OBGEST
    PRGDM
    BMI
    MAGE
    CIG0
    SOCADV
    AFRAMM             0.000       0.000      0.000       0.000       0.000      *

  Specific indirect 86
    OBGEST
    PRECAREM
    PAYER
    FEDUC
    FAGE
    SOCADV
    AFRAMM             0.000       0.000      0.012       0.000       0.000      *

  Specific indirect 87
    OBGEST
    PRECAREM
    WIC
    MEDUC
    CIG0
    SOCADV
    AFRAMM             0.000       0.000      0.000       0.000       0.000      *

  Specific indirect 88
    OBGEST
    PRECAREM
    WIC
    MAGE
    CIG0
    SOCADV
    AFRAMM             0.000       0.000      0.000       0.000       0.000      *

  Specific indirect 89
    OBGEST
    PRECAREM
    BMI
    MEDUC
    CIG0
    SOCADV
    AFRAMM             0.000       0.000      0.000       0.000       0.000      *

  Specific indirect 90
    OBGEST
    PRECAREM
    BMI
    MAGE
    CIG0
    SOCADV
    AFRAMM             0.000       0.000      0.000       0.000       0.000      *


Effects from MHISP to OBGEST via SOCADV

    Sum of indirect   -0.008       0.000      0.000      -0.009      -0.009      *

  Specific indirect 1
    OBGEST
    SOCADV
    MHISP             -0.012       0.002      0.000      -0.015      -0.009      *

  Specific indirect 2
    OBGEST
    PAYER
    SOCADV
    MHISP              0.002       0.000      0.000       0.001       0.003      *

  Specific indirect 3
    OBGEST
    MEDUC
    SOCADV
    MHISP              0.002       0.001      0.000       0.001       0.003      *

  Specific indirect 4
    OBGEST
    CIG0
    SOCADV
    MHISP              0.000       0.000      0.315      -0.001       0.000

  Specific indirect 5
    OBGEST
    WIC
    SOCADV
    MHISP              0.001       0.000      0.003       0.000       0.002      *

  Specific indirect 6
    OBGEST
    PRGBP
    SOCADV
    MHISP             -0.007       0.001      0.000      -0.009      -0.006      *

  Specific indirect 7
    OBGEST
    PRGDM
    SOCADV
    MHISP             -0.001       0.000      0.023      -0.002       0.000      *

  Specific indirect 8
    OBGEST
    FAGE
    SOCADV
    MHISP              0.000       0.000      0.354       0.000       0.000

  Specific indirect 9
    OBGEST
    MAGE
    SOCADV
    MHISP              0.000       0.000      0.074      -0.001       0.000

  Specific indirect 10
    OBGEST
    MHT
    SOCADV
    MHISP             -0.001       0.000      0.000      -0.001      -0.001      *

  Specific indirect 11
    OBGEST
    BMI
    SOCADV
    MHISP              0.006       0.000      0.000       0.005       0.006      *

  Specific indirect 12
    OBGEST
    PRECAREM
    SOCADV
    MHISP              0.000       0.000      0.020       0.000       0.000      *

  Specific indirect 13
    OBGEST
    PAYER
    FEDUC
    SOCADV
    MHISP              0.000       0.000      0.000       0.000       0.000      *

  Specific indirect 14
    OBGEST
    PAYER
    FAGE
    SOCADV
    MHISP              0.000       0.000      0.208       0.000       0.000

  Specific indirect 15
    OBGEST
    MEDUC
    CIG0
    SOCADV
    MHISP              0.000       0.000      0.000       0.000       0.000      *

  Specific indirect 16
    OBGEST
    WIC
    MEDUC
    SOCADV
    MHISP              0.000       0.000      0.003       0.000       0.000      *

  Specific indirect 17
    OBGEST
    WIC
    MAGE
    SOCADV
    MHISP              0.000       0.000      0.003       0.000       0.000      *

  Specific indirect 18
    OBGEST
    PRGBP
    PAYER
    SOCADV
    MHISP              0.002       0.000      0.000       0.001       0.002      *

  Specific indirect 19
    OBGEST
    PRGBP
    MEDUC
    SOCADV
    MHISP              0.002       0.000      0.000       0.001       0.002      *

  Specific indirect 20
    OBGEST
    PRGBP
    CIG0
    SOCADV
    MHISP              0.000       0.000      0.048       0.000       0.000

  Specific indirect 21
    OBGEST
    PRGBP
    WIC
    SOCADV
    MHISP              0.001       0.000      0.000       0.001       0.002      *

  Specific indirect 22
    OBGEST
    PRGBP
    FAGE
    SOCADV
    MHISP             -0.001       0.000      0.000      -0.001       0.000      *

  Specific indirect 23
    OBGEST
    PRGBP
    MAGE
    SOCADV
    MHISP              0.001       0.000      0.000       0.001       0.002      *

  Specific indirect 24
    OBGEST
    PRGBP
    MHT
    SOCADV
    MHISP              0.000       0.000      0.000       0.000       0.000      *

  Specific indirect 25
    OBGEST
    PRGBP
    BMI
    SOCADV
    MHISP             -0.004       0.000      0.000      -0.005      -0.004      *

  Specific indirect 26
    OBGEST
    PRGDM
    PAYER
    SOCADV
    MHISP              0.000       0.000      0.146       0.000       0.000

  Specific indirect 27
    OBGEST
    PRGDM
    MEDUC
    SOCADV
    MHISP              0.000       0.000      0.446       0.000       0.000

  Specific indirect 28
    OBGEST
    PRGDM
    CIG0
    SOCADV
    MHISP             -0.001       0.000      0.000      -0.001       0.000      *

  Specific indirect 29
    OBGEST
    PRGDM
    WIC
    SOCADV
    MHISP              0.000       0.000      0.166       0.000       0.000

  Specific indirect 30
    OBGEST
    PRGDM
    FAGE
    SOCADV
    MHISP              0.000       0.000      0.000       0.000       0.000      *

  Specific indirect 31
    OBGEST
    PRGDM
    MAGE
    SOCADV
    MHISP              0.002       0.000      0.000       0.002       0.003      *

  Specific indirect 32
    OBGEST
    PRGDM
    MHT
    SOCADV
    MHISP              0.000       0.000      0.000       0.000       0.000      *

  Specific indirect 33
    OBGEST
    PRGDM
    BMI
    SOCADV
    MHISP             -0.002       0.000      0.000      -0.002      -0.002      *

  Specific indirect 34
    OBGEST
    MAGE
    CIG0
    SOCADV
    MHISP              0.000       0.000      0.074       0.000       0.000

  Specific indirect 35
    OBGEST
    BMI
    MEDUC
    SOCADV
    MHISP             -0.002       0.000      0.000      -0.002      -0.002      *

  Specific indirect 36
    OBGEST
    BMI
    CIG0
    SOCADV
    MHISP              0.000       0.000      0.000       0.000       0.000      *

  Specific indirect 37
    OBGEST
    BMI
    MAGE
    SOCADV
    MHISP             -0.002       0.000      0.000      -0.002      -0.002      *

  Specific indirect 38
    OBGEST
    PRECAREM
    PAYER
    SOCADV
    MHISP              0.001       0.000      0.000       0.001       0.001      *

  Specific indirect 39
    OBGEST
    PRECAREM
    MEDUC
    SOCADV
    MHISP              0.000       0.000      0.000       0.000       0.000      *

  Specific indirect 40
    OBGEST
    PRECAREM
    CIG0
    SOCADV
    MHISP              0.000       0.000      0.000       0.000       0.000      *

  Specific indirect 41
    OBGEST
    PRECAREM
    WIC
    SOCADV
    MHISP              0.000       0.000      0.000       0.000       0.000      *

  Specific indirect 42
    OBGEST
    PRECAREM
    MAGE
    SOCADV
    MHISP              0.000       0.000      0.000       0.000       0.000      *

  Specific indirect 43
    OBGEST
    PRECAREM
    BMI
    SOCADV
    MHISP              0.000       0.000      0.000       0.000       0.000      *

  Specific indirect 44
    OBGEST
    PAYER
    FEDUC
    FAGE
    SOCADV
    MHISP              0.000       0.000      0.012       0.000       0.000      *

  Specific indirect 45
    OBGEST
    WIC
    MEDUC
    CIG0
    SOCADV
    MHISP              0.000       0.000      0.003       0.000       0.000      *

  Specific indirect 46
    OBGEST
    WIC
    MAGE
    CIG0
    SOCADV
    MHISP              0.000       0.000      0.003       0.000       0.000      *

  Specific indirect 47
    OBGEST
    PRGBP
    PAYER
    FEDUC
    SOCADV
    MHISP              0.000       0.000      0.000       0.000       0.000      *

  Specific indirect 48
    OBGEST
    PRGBP
    PAYER
    FAGE
    SOCADV
    MHISP              0.000       0.000      0.208       0.000       0.000

  Specific indirect 49
    OBGEST
    PRGBP
    MEDUC
    CIG0
    SOCADV
    MHISP              0.000       0.000      0.000       0.000       0.000      *

  Specific indirect 50
    OBGEST
    PRGBP
    WIC
    MEDUC
    SOCADV
    MHISP              0.000       0.000      0.000       0.000       0.000      *

  Specific indirect 51
    OBGEST
    PRGBP
    WIC
    MAGE
    SOCADV
    MHISP              0.000       0.000      0.000       0.000       0.000      *

  Specific indirect 52
    OBGEST
    PRGBP
    MAGE
    CIG0
    SOCADV
    MHISP              0.000       0.000      0.000       0.000       0.000      *

  Specific indirect 53
    OBGEST
    PRGBP
    BMI
    MEDUC
    SOCADV
    MHISP              0.001       0.000      0.000       0.001       0.002      *

  Specific indirect 54
    OBGEST
    PRGBP
    BMI
    CIG0
    SOCADV
    MHISP              0.000       0.000      0.000       0.000       0.000      *

  Specific indirect 55
    OBGEST
    PRGBP
    BMI
    MAGE
    SOCADV
    MHISP              0.001       0.000      0.000       0.001       0.001      *

  Specific indirect 56
    OBGEST
    PRGDM
    PAYER
    FEDUC
    SOCADV
    MHISP              0.000       0.000      0.146       0.000       0.000

  Specific indirect 57
    OBGEST
    PRGDM
    PAYER
    FAGE
    SOCADV
    MHISP              0.000       0.000      0.302       0.000       0.000

  Specific indirect 58
    OBGEST
    PRGDM
    MEDUC
    CIG0
    SOCADV
    MHISP              0.000       0.000      0.446       0.000       0.000

  Specific indirect 59
    OBGEST
    PRGDM
    WIC
    MEDUC
    SOCADV
    MHISP              0.000       0.000      0.166       0.000       0.000

  Specific indirect 60
    OBGEST
    PRGDM
    WIC
    MAGE
    SOCADV
    MHISP              0.000       0.000      0.166       0.000       0.000

  Specific indirect 61
    OBGEST
    PRGDM
    MAGE
    CIG0
    SOCADV
    MHISP              0.000       0.000      0.000       0.000       0.000      *

  Specific indirect 62
    OBGEST
    PRGDM
    BMI
    MEDUC
    SOCADV
    MHISP              0.001       0.000      0.000       0.001       0.001      *

  Specific indirect 63
    OBGEST
    PRGDM
    BMI
    CIG0
    SOCADV
    MHISP              0.000       0.000      0.000       0.000       0.000      *

  Specific indirect 64
    OBGEST
    PRGDM
    BMI
    MAGE
    SOCADV
    MHISP              0.001       0.000      0.000       0.001       0.001      *

  Specific indirect 65
    OBGEST
    BMI
    MEDUC
    CIG0
    SOCADV
    MHISP              0.000       0.000      0.000       0.000       0.000      *

  Specific indirect 66
    OBGEST
    BMI
    MAGE
    CIG0
    SOCADV
    MHISP              0.000       0.000      0.000       0.000       0.000      *

  Specific indirect 67
    OBGEST
    PRECAREM
    PAYER
    FEDUC
    SOCADV
    MHISP              0.000       0.000      0.000       0.000       0.000      *

  Specific indirect 68
    OBGEST
    PRECAREM
    PAYER
    FAGE
    SOCADV
    MHISP              0.000       0.000      0.208       0.000       0.000

  Specific indirect 69
    OBGEST
    PRECAREM
    MEDUC
    CIG0
    SOCADV
    MHISP              0.000       0.000      0.000       0.000       0.000      *

  Specific indirect 70
    OBGEST
    PRECAREM
    WIC
    MEDUC
    SOCADV
    MHISP              0.000       0.000      0.000       0.000       0.000      *

  Specific indirect 71
    OBGEST
    PRECAREM
    WIC
    MAGE
    SOCADV
    MHISP              0.000       0.000      0.000       0.000       0.000      *

  Specific indirect 72
    OBGEST
    PRECAREM
    MAGE
    CIG0
    SOCADV
    MHISP              0.000       0.000      0.000       0.000       0.000      *

  Specific indirect 73
    OBGEST
    PRECAREM
    BMI
    MEDUC
    SOCADV
    MHISP              0.000       0.000      0.000       0.000       0.000      *

  Specific indirect 74
    OBGEST
    PRECAREM
    BMI
    CIG0
    SOCADV
    MHISP              0.000       0.000      0.000       0.000       0.000      *

  Specific indirect 75
    OBGEST
    PRECAREM
    BMI
    MAGE
    SOCADV
    MHISP              0.000       0.000      0.000       0.000       0.000      *

  Specific indirect 76
    OBGEST
    PRGBP
    PAYER
    FEDUC
    FAGE
    SOCADV
    MHISP              0.000       0.000      0.012       0.000       0.000      *

  Specific indirect 77
    OBGEST
    PRGBP
    WIC
    MEDUC
    CIG0
    SOCADV
    MHISP              0.000       0.000      0.000       0.000       0.000      *

  Specific indirect 78
    OBGEST
    PRGBP
    WIC
    MAGE
    CIG0
    SOCADV
    MHISP              0.000       0.000      0.000       0.000       0.000      *

  Specific indirect 79
    OBGEST
    PRGBP
    BMI
    MEDUC
    CIG0
    SOCADV
    MHISP              0.000       0.000      0.000       0.000       0.000      *

  Specific indirect 80
    OBGEST
    PRGBP
    BMI
    MAGE
    CIG0
    SOCADV
    MHISP              0.000       0.000      0.000       0.000       0.000      *

  Specific indirect 81
    OBGEST
    PRGDM
    PAYER
    FEDUC
    FAGE
    SOCADV
    MHISP              0.000       0.000      0.155       0.000       0.000

  Specific indirect 82
    OBGEST
    PRGDM
    WIC
    MEDUC
    CIG0
    SOCADV
    MHISP              0.000       0.000      0.166       0.000       0.000

  Specific indirect 83
    OBGEST
    PRGDM
    WIC
    MAGE
    CIG0
    SOCADV
    MHISP              0.000       0.000      0.166       0.000       0.000

  Specific indirect 84
    OBGEST
    PRGDM
    BMI
    MEDUC
    CIG0
    SOCADV
    MHISP              0.000       0.000      0.000       0.000       0.000      *

  Specific indirect 85
    OBGEST
    PRGDM
    BMI
    MAGE
    CIG0
    SOCADV
    MHISP              0.000       0.000      0.000       0.000       0.000      *

  Specific indirect 86
    OBGEST
    PRECAREM
    PAYER
    FEDUC
    FAGE
    SOCADV
    MHISP              0.000       0.000      0.012       0.000       0.000      *

  Specific indirect 87
    OBGEST
    PRECAREM
    WIC
    MEDUC
    CIG0
    SOCADV
    MHISP              0.000       0.000      0.000       0.000       0.000      *

  Specific indirect 88
    OBGEST
    PRECAREM
    WIC
    MAGE
    CIG0
    SOCADV
    MHISP              0.000       0.000      0.000       0.000       0.000      *

  Specific indirect 89
    OBGEST
    PRECAREM
    BMI
    MEDUC
    CIG0
    SOCADV
    MHISP              0.000       0.000      0.000       0.000       0.000      *

  Specific indirect 90
    OBGEST
    PRECAREM
    BMI
    MAGE
    CIG0
    SOCADV
    MHISP              0.000       0.000      0.000       0.000       0.000      *


Effects from OTHM to OBGEST via SOCADV

    Sum of indirect    0.009       0.000      0.000       0.008       0.008      *

  Specific indirect 1
    OBGEST
    SOCADV
    OTHM               0.013       0.002      0.000       0.010       0.016      *

  Specific indirect 2
    OBGEST
    PAYER
    SOCADV
    OTHM              -0.002       0.001      0.000      -0.003      -0.001      *

  Specific indirect 3
    OBGEST
    MEDUC
    SOCADV
    OTHM              -0.002       0.001      0.000      -0.004      -0.001      *

  Specific indirect 4
    OBGEST
    CIG0
    SOCADV
    OTHM               0.000       0.000      0.315       0.000       0.001

  Specific indirect 5
    OBGEST
    WIC
    SOCADV
    OTHM              -0.001       0.000      0.003      -0.002       0.000      *

  Specific indirect 6
    OBGEST
    PRGBP
    SOCADV
    OTHM               0.008       0.001      0.000       0.006       0.010      *

  Specific indirect 7
    OBGEST
    PRGDM
    SOCADV
    OTHM               0.001       0.000      0.023       0.000       0.002

  Specific indirect 8
    OBGEST
    FAGE
    SOCADV
    OTHM               0.000       0.000      0.354       0.000       0.000

  Specific indirect 9
    OBGEST
    MAGE
    SOCADV
    OTHM               0.000       0.000      0.074       0.000       0.001

  Specific indirect 10
    OBGEST
    MHT
    SOCADV
    OTHM               0.001       0.000      0.000       0.001       0.001      *

  Specific indirect 11
    OBGEST
    BMI
    SOCADV
    OTHM              -0.006       0.000      0.000      -0.007      -0.006      *

  Specific indirect 12
    OBGEST
    PRECAREM
    SOCADV
    OTHM               0.000       0.000      0.020       0.000       0.000      *

  Specific indirect 13
    OBGEST
    PAYER
    FEDUC
    SOCADV
    OTHM               0.000       0.000      0.000       0.000       0.000      *

  Specific indirect 14
    OBGEST
    PAYER
    FAGE
    SOCADV
    OTHM               0.000       0.000      0.208       0.000       0.000

  Specific indirect 15
    OBGEST
    MEDUC
    CIG0
    SOCADV
    OTHM               0.000       0.000      0.000       0.000       0.000      *

  Specific indirect 16
    OBGEST
    WIC
    MEDUC
    SOCADV
    OTHM               0.000       0.000      0.003       0.000       0.000      *

  Specific indirect 17
    OBGEST
    WIC
    MAGE
    SOCADV
    OTHM               0.000       0.000      0.003       0.000       0.000      *

  Specific indirect 18
    OBGEST
    PRGBP
    PAYER
    SOCADV
    OTHM              -0.002       0.000      0.000      -0.002      -0.001      *

  Specific indirect 19
    OBGEST
    PRGBP
    MEDUC
    SOCADV
    OTHM              -0.002       0.000      0.000      -0.002      -0.001      *

  Specific indirect 20
    OBGEST
    PRGBP
    CIG0
    SOCADV
    OTHM               0.000       0.000      0.048       0.000       0.000

  Specific indirect 21
    OBGEST
    PRGBP
    WIC
    SOCADV
    OTHM              -0.001       0.000      0.000      -0.002      -0.001      *

  Specific indirect 22
    OBGEST
    PRGBP
    FAGE
    SOCADV
    OTHM               0.001       0.000      0.000       0.000       0.001      *

  Specific indirect 23
    OBGEST
    PRGBP
    MAGE
    SOCADV
    OTHM              -0.002       0.000      0.000      -0.002      -0.001      *

  Specific indirect 24
    OBGEST
    PRGBP
    MHT
    SOCADV
    OTHM               0.000       0.000      0.000       0.000       0.000      *

  Specific indirect 25
    OBGEST
    PRGBP
    BMI
    SOCADV
    OTHM               0.005       0.000      0.000       0.004       0.005      *

  Specific indirect 26
    OBGEST
    PRGDM
    PAYER
    SOCADV
    OTHM               0.000       0.000      0.146       0.000       0.000

  Specific indirect 27
    OBGEST
    PRGDM
    MEDUC
    SOCADV
    OTHM               0.000       0.000      0.446       0.000       0.000

  Specific indirect 28
    OBGEST
    PRGDM
    CIG0
    SOCADV
    OTHM               0.001       0.000      0.000       0.000       0.001      *

  Specific indirect 29
    OBGEST
    PRGDM
    WIC
    SOCADV
    OTHM               0.000       0.000      0.166       0.000       0.000

  Specific indirect 30
    OBGEST
    PRGDM
    FAGE
    SOCADV
    OTHM               0.000       0.000      0.000       0.000       0.000      *

  Specific indirect 31
    OBGEST
    PRGDM
    MAGE
    SOCADV
    OTHM              -0.003       0.000      0.000      -0.003      -0.002      *

  Specific indirect 32
    OBGEST
    PRGDM
    MHT
    SOCADV
    OTHM               0.000       0.000      0.000       0.000       0.000      *

  Specific indirect 33
    OBGEST
    PRGDM
    BMI
    SOCADV
    OTHM               0.002       0.000      0.000       0.002       0.002      *

  Specific indirect 34
    OBGEST
    MAGE
    CIG0
    SOCADV
    OTHM               0.000       0.000      0.074       0.000       0.000

  Specific indirect 35
    OBGEST
    BMI
    MEDUC
    SOCADV
    OTHM               0.002       0.000      0.000       0.002       0.002      *

  Specific indirect 36
    OBGEST
    BMI
    CIG0
    SOCADV
    OTHM               0.000       0.000      0.000       0.000       0.000      *

  Specific indirect 37
    OBGEST
    BMI
    MAGE
    SOCADV
    OTHM               0.002       0.000      0.000       0.002       0.002      *

  Specific indirect 38
    OBGEST
    PRECAREM
    PAYER
    SOCADV
    OTHM              -0.001       0.000      0.000      -0.001      -0.001      *

  Specific indirect 39
    OBGEST
    PRECAREM
    MEDUC
    SOCADV
    OTHM               0.000       0.000      0.000       0.000       0.000      *

  Specific indirect 40
    OBGEST
    PRECAREM
    CIG0
    SOCADV
    OTHM               0.000       0.000      0.000       0.000       0.000      *

  Specific indirect 41
    OBGEST
    PRECAREM
    WIC
    SOCADV
    OTHM               0.000       0.000      0.000       0.000       0.000      *

  Specific indirect 42
    OBGEST
    PRECAREM
    MAGE
    SOCADV
    OTHM               0.000       0.000      0.000       0.000       0.000      *

  Specific indirect 43
    OBGEST
    PRECAREM
    BMI
    SOCADV
    OTHM               0.000       0.000      0.000       0.000       0.000      *

  Specific indirect 44
    OBGEST
    PAYER
    FEDUC
    FAGE
    SOCADV
    OTHM               0.000       0.000      0.012       0.000       0.000      *

  Specific indirect 45
    OBGEST
    WIC
    MEDUC
    CIG0
    SOCADV
    OTHM               0.000       0.000      0.003       0.000       0.000      *

  Specific indirect 46
    OBGEST
    WIC
    MAGE
    CIG0
    SOCADV
    OTHM               0.000       0.000      0.003       0.000       0.000      *

  Specific indirect 47
    OBGEST
    PRGBP
    PAYER
    FEDUC
    SOCADV
    OTHM               0.000       0.000      0.000       0.000       0.000      *

  Specific indirect 48
    OBGEST
    PRGBP
    PAYER
    FAGE
    SOCADV
    OTHM               0.000       0.000      0.208       0.000       0.000

  Specific indirect 49
    OBGEST
    PRGBP
    MEDUC
    CIG0
    SOCADV
    OTHM               0.000       0.000      0.000       0.000       0.000      *

  Specific indirect 50
    OBGEST
    PRGBP
    WIC
    MEDUC
    SOCADV
    OTHM               0.000       0.000      0.000       0.000       0.000      *

  Specific indirect 51
    OBGEST
    PRGBP
    WIC
    MAGE
    SOCADV
    OTHM               0.000       0.000      0.000       0.000       0.000      *

  Specific indirect 52
    OBGEST
    PRGBP
    MAGE
    CIG0
    SOCADV
    OTHM               0.000       0.000      0.000       0.000       0.000      *

  Specific indirect 53
    OBGEST
    PRGBP
    BMI
    MEDUC
    SOCADV
    OTHM              -0.002       0.000      0.000      -0.002      -0.001      *

  Specific indirect 54
    OBGEST
    PRGBP
    BMI
    CIG0
    SOCADV
    OTHM               0.000       0.000      0.000       0.000       0.000      *

  Specific indirect 55
    OBGEST
    PRGBP
    BMI
    MAGE
    SOCADV
    OTHM              -0.001       0.000      0.000      -0.001      -0.001      *

  Specific indirect 56
    OBGEST
    PRGDM
    PAYER
    FEDUC
    SOCADV
    OTHM               0.000       0.000      0.146       0.000       0.000

  Specific indirect 57
    OBGEST
    PRGDM
    PAYER
    FAGE
    SOCADV
    OTHM               0.000       0.000      0.302       0.000       0.000

  Specific indirect 58
    OBGEST
    PRGDM
    MEDUC
    CIG0
    SOCADV
    OTHM               0.000       0.000      0.446       0.000       0.000

  Specific indirect 59
    OBGEST
    PRGDM
    WIC
    MEDUC
    SOCADV
    OTHM               0.000       0.000      0.166       0.000       0.000

  Specific indirect 60
    OBGEST
    PRGDM
    WIC
    MAGE
    SOCADV
    OTHM               0.000       0.000      0.166       0.000       0.000

  Specific indirect 61
    OBGEST
    PRGDM
    MAGE
    CIG0
    SOCADV
    OTHM               0.000       0.000      0.000       0.000       0.000      *

  Specific indirect 62
    OBGEST
    PRGDM
    BMI
    MEDUC
    SOCADV
    OTHM              -0.001       0.000      0.000      -0.001      -0.001      *

  Specific indirect 63
    OBGEST
    PRGDM
    BMI
    CIG0
    SOCADV
    OTHM               0.000       0.000      0.000       0.000       0.000      *

  Specific indirect 64
    OBGEST
    PRGDM
    BMI
    MAGE
    SOCADV
    OTHM              -0.001       0.000      0.000      -0.001      -0.001      *

  Specific indirect 65
    OBGEST
    BMI
    MEDUC
    CIG0
    SOCADV
    OTHM               0.000       0.000      0.000       0.000       0.000      *

  Specific indirect 66
    OBGEST
    BMI
    MAGE
    CIG0
    SOCADV
    OTHM               0.000       0.000      0.000       0.000       0.000      *

  Specific indirect 67
    OBGEST
    PRECAREM
    PAYER
    FEDUC
    SOCADV
    OTHM               0.000       0.000      0.000       0.000       0.000      *

  Specific indirect 68
    OBGEST
    PRECAREM
    PAYER
    FAGE
    SOCADV
    OTHM               0.000       0.000      0.208       0.000       0.000

  Specific indirect 69
    OBGEST
    PRECAREM
    MEDUC
    CIG0
    SOCADV
    OTHM               0.000       0.000      0.000       0.000       0.000      *

  Specific indirect 70
    OBGEST
    PRECAREM
    WIC
    MEDUC
    SOCADV
    OTHM               0.000       0.000      0.000       0.000       0.000      *

  Specific indirect 71
    OBGEST
    PRECAREM
    WIC
    MAGE
    SOCADV
    OTHM               0.000       0.000      0.000       0.000       0.000      *

  Specific indirect 72
    OBGEST
    PRECAREM
    MAGE
    CIG0
    SOCADV
    OTHM               0.000       0.000      0.000       0.000       0.000      *

  Specific indirect 73
    OBGEST
    PRECAREM
    BMI
    MEDUC
    SOCADV
    OTHM               0.000       0.000      0.000       0.000       0.000      *

  Specific indirect 74
    OBGEST
    PRECAREM
    BMI
    CIG0
    SOCADV
    OTHM               0.000       0.000      0.000       0.000       0.000      *

  Specific indirect 75
    OBGEST
    PRECAREM
    BMI
    MAGE
    SOCADV
    OTHM               0.000       0.000      0.000       0.000       0.000      *

  Specific indirect 76
    OBGEST
    PRGBP
    PAYER
    FEDUC
    FAGE
    SOCADV
    OTHM               0.000       0.000      0.012       0.000       0.000      *

  Specific indirect 77
    OBGEST
    PRGBP
    WIC
    MEDUC
    CIG0
    SOCADV
    OTHM               0.000       0.000      0.000       0.000       0.000      *

  Specific indirect 78
    OBGEST
    PRGBP
    WIC
    MAGE
    CIG0
    SOCADV
    OTHM               0.000       0.000      0.000       0.000       0.000      *

  Specific indirect 79
    OBGEST
    PRGBP
    BMI
    MEDUC
    CIG0
    SOCADV
    OTHM               0.000       0.000      0.000       0.000       0.000      *

  Specific indirect 80
    OBGEST
    PRGBP
    BMI
    MAGE
    CIG0
    SOCADV
    OTHM               0.000       0.000      0.000       0.000       0.000      *

  Specific indirect 81
    OBGEST
    PRGDM
    PAYER
    FEDUC
    FAGE
    SOCADV
    OTHM               0.000       0.000      0.155       0.000       0.000

  Specific indirect 82
    OBGEST
    PRGDM
    WIC
    MEDUC
    CIG0
    SOCADV
    OTHM               0.000       0.000      0.166       0.000       0.000

  Specific indirect 83
    OBGEST
    PRGDM
    WIC
    MAGE
    CIG0
    SOCADV
    OTHM               0.000       0.000      0.166       0.000       0.000

  Specific indirect 84
    OBGEST
    PRGDM
    BMI
    MEDUC
    CIG0
    SOCADV
    OTHM               0.000       0.000      0.000       0.000       0.000      *

  Specific indirect 85
    OBGEST
    PRGDM
    BMI
    MAGE
    CIG0
    SOCADV
    OTHM               0.000       0.000      0.000       0.000       0.000      *

  Specific indirect 86
    OBGEST
    PRECAREM
    PAYER
    FEDUC
    FAGE
    SOCADV
    OTHM               0.000       0.000      0.012       0.000       0.000      *

  Specific indirect 87
    OBGEST
    PRECAREM
    WIC
    MEDUC
    CIG0
    SOCADV
    OTHM               0.000       0.000      0.000       0.000       0.000      *

  Specific indirect 88
    OBGEST
    PRECAREM
    WIC
    MAGE
    CIG0
    SOCADV
    OTHM               0.000       0.000      0.000       0.000       0.000      *

  Specific indirect 89
    OBGEST
    PRECAREM
    BMI
    MEDUC
    CIG0
    SOCADV
    OTHM               0.000       0.000      0.000       0.000       0.000      *

  Specific indirect 90
    OBGEST
    PRECAREM
    BMI
    MAGE
    CIG0
    SOCADV
    OTHM               0.000       0.000      0.000       0.000       0.000      *


Effects from AFRAMF to OBGEST via SOCADV

    Sum of indirect   -0.012       0.000      0.000      -0.013      -0.013      *

  Specific indirect 1
    OBGEST
    SOCADV
    AFRAMF            -0.018       0.002      0.000      -0.022      -0.014      *

  Specific indirect 2
    OBGEST
    PAYER
    SOCADV
    AFRAMF             0.003       0.001      0.000       0.001       0.004      *

  Specific indirect 3
    OBGEST
    MEDUC
    SOCADV
    AFRAMF             0.003       0.001      0.000       0.002       0.005      *

  Specific indirect 4
    OBGEST
    CIG0
    SOCADV
    AFRAMF             0.000       0.000      0.315      -0.001       0.001

  Specific indirect 5
    OBGEST
    WIC
    SOCADV
    AFRAMF             0.002       0.001      0.003       0.000       0.003      *

  Specific indirect 6
    OBGEST
    PRGBP
    SOCADV
    AFRAMF            -0.011       0.001      0.000      -0.013      -0.009      *

  Specific indirect 7
    OBGEST
    PRGDM
    SOCADV
    AFRAMF            -0.001       0.001      0.023      -0.002       0.000      *

  Specific indirect 8
    OBGEST
    FAGE
    SOCADV
    AFRAMF             0.000       0.000      0.354       0.000       0.001

  Specific indirect 9
    OBGEST
    MAGE
    SOCADV
    AFRAMF            -0.001       0.000      0.074      -0.001       0.000

  Specific indirect 10
    OBGEST
    MHT
    SOCADV
    AFRAMF            -0.001       0.000      0.000      -0.001      -0.001      *

  Specific indirect 11
    OBGEST
    BMI
    SOCADV
    AFRAMF             0.009       0.000      0.000       0.008       0.009      *

  Specific indirect 12
    OBGEST
    PRECAREM
    SOCADV
    AFRAMF             0.000       0.000      0.020       0.000       0.000      *

  Specific indirect 13
    OBGEST
    PAYER
    FEDUC
    SOCADV
    AFRAMF             0.000       0.000      0.000       0.000       0.000      *

  Specific indirect 14
    OBGEST
    PAYER
    FAGE
    SOCADV
    AFRAMF             0.000       0.000      0.208       0.000       0.000

  Specific indirect 15
    OBGEST
    MEDUC
    CIG0
    SOCADV
    AFRAMF             0.000       0.000      0.000       0.000       0.000      *

  Specific indirect 16
    OBGEST
    WIC
    MEDUC
    SOCADV
    AFRAMF             0.000       0.000      0.003       0.000       0.000      *

  Specific indirect 17
    OBGEST
    WIC
    MAGE
    SOCADV
    AFRAMF             0.000       0.000      0.003       0.000       0.000      *

  Specific indirect 18
    OBGEST
    PRGBP
    PAYER
    SOCADV
    AFRAMF             0.002       0.000      0.000       0.002       0.003      *

  Specific indirect 19
    OBGEST
    PRGBP
    MEDUC
    SOCADV
    AFRAMF             0.002       0.000      0.000       0.002       0.003      *

  Specific indirect 20
    OBGEST
    PRGBP
    CIG0
    SOCADV
    AFRAMF             0.000       0.000      0.048      -0.001       0.000

  Specific indirect 21
    OBGEST
    PRGBP
    WIC
    SOCADV
    AFRAMF             0.002       0.000      0.000       0.001       0.002      *

  Specific indirect 22
    OBGEST
    PRGBP
    FAGE
    SOCADV
    AFRAMF            -0.001       0.000      0.000      -0.001      -0.001      *

  Specific indirect 23
    OBGEST
    PRGBP
    MAGE
    SOCADV
    AFRAMF             0.002       0.000      0.000       0.002       0.003      *

  Specific indirect 24
    OBGEST
    PRGBP
    MHT
    SOCADV
    AFRAMF             0.000       0.000      0.000       0.000       0.000      *

  Specific indirect 25
    OBGEST
    PRGBP
    BMI
    SOCADV
    AFRAMF            -0.006       0.000      0.000      -0.007      -0.006      *

  Specific indirect 26
    OBGEST
    PRGDM
    PAYER
    SOCADV
    AFRAMF             0.000       0.000      0.146       0.000       0.001

  Specific indirect 27
    OBGEST
    PRGDM
    MEDUC
    SOCADV
    AFRAMF             0.000       0.000      0.446       0.000       0.000

  Specific indirect 28
    OBGEST
    PRGDM
    CIG0
    SOCADV
    AFRAMF            -0.001       0.000      0.000      -0.001      -0.001      *

  Specific indirect 29
    OBGEST
    PRGDM
    WIC
    SOCADV
    AFRAMF             0.000       0.000      0.166       0.000       0.000

  Specific indirect 30
    OBGEST
    PRGDM
    FAGE
    SOCADV
    AFRAMF             0.000       0.000      0.000       0.000       0.000      *

  Specific indirect 31
    OBGEST
    PRGDM
    MAGE
    SOCADV
    AFRAMF             0.004       0.000      0.000       0.003       0.004      *

  Specific indirect 32
    OBGEST
    PRGDM
    MHT
    SOCADV
    AFRAMF             0.000       0.000      0.000       0.000       0.000      *

  Specific indirect 33
    OBGEST
    PRGDM
    BMI
    SOCADV
    AFRAMF            -0.003       0.000      0.000      -0.003      -0.003      *

  Specific indirect 34
    OBGEST
    MAGE
    CIG0
    SOCADV
    AFRAMF             0.000       0.000      0.074       0.000       0.000

  Specific indirect 35
    OBGEST
    BMI
    MEDUC
    SOCADV
    AFRAMF            -0.003       0.000      0.000      -0.003      -0.003      *

  Specific indirect 36
    OBGEST
    BMI
    CIG0
    SOCADV
    AFRAMF             0.000       0.000      0.000       0.000       0.000      *

  Specific indirect 37
    OBGEST
    BMI
    MAGE
    SOCADV
    AFRAMF            -0.003       0.000      0.000      -0.003      -0.002      *

  Specific indirect 38
    OBGEST
    PRECAREM
    PAYER
    SOCADV
    AFRAMF             0.001       0.000      0.000       0.001       0.001      *

  Specific indirect 39
    OBGEST
    PRECAREM
    MEDUC
    SOCADV
    AFRAMF             0.000       0.000      0.000       0.000       0.001      *

  Specific indirect 40
    OBGEST
    PRECAREM
    CIG0
    SOCADV
    AFRAMF             0.000       0.000      0.000       0.000       0.000      *

  Specific indirect 41
    OBGEST
    PRECAREM
    WIC
    SOCADV
    AFRAMF             0.000       0.000      0.000      -0.001       0.000      *

  Specific indirect 42
    OBGEST
    PRECAREM
    MAGE
    SOCADV
    AFRAMF             0.000       0.000      0.000       0.000       0.000      *

  Specific indirect 43
    OBGEST
    PRECAREM
    BMI
    SOCADV
    AFRAMF             0.000       0.000      0.000       0.000       0.000      *

  Specific indirect 44
    OBGEST
    PAYER
    FEDUC
    FAGE
    SOCADV
    AFRAMF             0.000       0.000      0.012       0.000       0.000      *

  Specific indirect 45
    OBGEST
    WIC
    MEDUC
    CIG0
    SOCADV
    AFRAMF             0.000       0.000      0.003       0.000       0.000      *

  Specific indirect 46
    OBGEST
    WIC
    MAGE
    CIG0
    SOCADV
    AFRAMF             0.000       0.000      0.003       0.000       0.000      *

  Specific indirect 47
    OBGEST
    PRGBP
    PAYER
    FEDUC
    SOCADV
    AFRAMF             0.000       0.000      0.000       0.000       0.000      *

  Specific indirect 48
    OBGEST
    PRGBP
    PAYER
    FAGE
    SOCADV
    AFRAMF             0.000       0.000      0.208       0.000       0.000

  Specific indirect 49
    OBGEST
    PRGBP
    MEDUC
    CIG0
    SOCADV
    AFRAMF             0.000       0.000      0.000       0.000       0.000      *

  Specific indirect 50
    OBGEST
    PRGBP
    WIC
    MEDUC
    SOCADV
    AFRAMF             0.000       0.000      0.000       0.000       0.000      *

  Specific indirect 51
    OBGEST
    PRGBP
    WIC
    MAGE
    SOCADV
    AFRAMF             0.000       0.000      0.000       0.000       0.000      *

  Specific indirect 52
    OBGEST
    PRGBP
    MAGE
    CIG0
    SOCADV
    AFRAMF             0.000       0.000      0.000       0.000       0.000      *

  Specific indirect 53
    OBGEST
    PRGBP
    BMI
    MEDUC
    SOCADV
    AFRAMF             0.002       0.000      0.000       0.002       0.002      *

  Specific indirect 54
    OBGEST
    PRGBP
    BMI
    CIG0
    SOCADV
    AFRAMF             0.000       0.000      0.000       0.000       0.000      *

  Specific indirect 55
    OBGEST
    PRGBP
    BMI
    MAGE
    SOCADV
    AFRAMF             0.002       0.000      0.000       0.002       0.002      *

  Specific indirect 56
    OBGEST
    PRGDM
    PAYER
    FEDUC
    SOCADV
    AFRAMF             0.000       0.000      0.146       0.000       0.000

  Specific indirect 57
    OBGEST
    PRGDM
    PAYER
    FAGE
    SOCADV
    AFRAMF             0.000       0.000      0.302       0.000       0.000

  Specific indirect 58
    OBGEST
    PRGDM
    MEDUC
    CIG0
    SOCADV
    AFRAMF             0.000       0.000      0.446       0.000       0.000

  Specific indirect 59
    OBGEST
    PRGDM
    WIC
    MEDUC
    SOCADV
    AFRAMF             0.000       0.000      0.166       0.000       0.000

  Specific indirect 60
    OBGEST
    PRGDM
    WIC
    MAGE
    SOCADV
    AFRAMF             0.000       0.000      0.166       0.000       0.000

  Specific indirect 61
    OBGEST
    PRGDM
    MAGE
    CIG0
    SOCADV
    AFRAMF             0.000       0.000      0.000       0.000       0.000      *

  Specific indirect 62
    OBGEST
    PRGDM
    BMI
    MEDUC
    SOCADV
    AFRAMF             0.001       0.000      0.000       0.001       0.001      *

  Specific indirect 63
    OBGEST
    PRGDM
    BMI
    CIG0
    SOCADV
    AFRAMF             0.000       0.000      0.000       0.000       0.000      *

  Specific indirect 64
    OBGEST
    PRGDM
    BMI
    MAGE
    SOCADV
    AFRAMF             0.001       0.000      0.000       0.001       0.001      *

  Specific indirect 65
    OBGEST
    BMI
    MEDUC
    CIG0
    SOCADV
    AFRAMF             0.000       0.000      0.000       0.000       0.000      *

  Specific indirect 66
    OBGEST
    BMI
    MAGE
    CIG0
    SOCADV
    AFRAMF             0.000       0.000      0.000       0.000       0.000      *

  Specific indirect 67
    OBGEST
    PRECAREM
    PAYER
    FEDUC
    SOCADV
    AFRAMF             0.000       0.000      0.000       0.000       0.000      *

  Specific indirect 68
    OBGEST
    PRECAREM
    PAYER
    FAGE
    SOCADV
    AFRAMF             0.000       0.000      0.208       0.000       0.000

  Specific indirect 69
    OBGEST
    PRECAREM
    MEDUC
    CIG0
    SOCADV
    AFRAMF             0.000       0.000      0.000       0.000       0.000      *

  Specific indirect 70
    OBGEST
    PRECAREM
    WIC
    MEDUC
    SOCADV
    AFRAMF             0.000       0.000      0.000       0.000       0.000      *

  Specific indirect 71
    OBGEST
    PRECAREM
    WIC
    MAGE
    SOCADV
    AFRAMF             0.000       0.000      0.000       0.000       0.000      *

  Specific indirect 72
    OBGEST
    PRECAREM
    MAGE
    CIG0
    SOCADV
    AFRAMF             0.000       0.000      0.000       0.000       0.000      *

  Specific indirect 73
    OBGEST
    PRECAREM
    BMI
    MEDUC
    SOCADV
    AFRAMF             0.000       0.000      0.000       0.000       0.000      *

  Specific indirect 74
    OBGEST
    PRECAREM
    BMI
    CIG0
    SOCADV
    AFRAMF             0.000       0.000      0.000       0.000       0.000      *

  Specific indirect 75
    OBGEST
    PRECAREM
    BMI
    MAGE
    SOCADV
    AFRAMF             0.000       0.000      0.000       0.000       0.000      *

  Specific indirect 76
    OBGEST
    PRGBP
    PAYER
    FEDUC
    FAGE
    SOCADV
    AFRAMF             0.000       0.000      0.012       0.000       0.000      *

  Specific indirect 77
    OBGEST
    PRGBP
    WIC
    MEDUC
    CIG0
    SOCADV
    AFRAMF             0.000       0.000      0.000       0.000       0.000      *

  Specific indirect 78
    OBGEST
    PRGBP
    WIC
    MAGE
    CIG0
    SOCADV
    AFRAMF             0.000       0.000      0.000       0.000       0.000      *

  Specific indirect 79
    OBGEST
    PRGBP
    BMI
    MEDUC
    CIG0
    SOCADV
    AFRAMF             0.000       0.000      0.000       0.000       0.000      *

  Specific indirect 80
    OBGEST
    PRGBP
    BMI
    MAGE
    CIG0
    SOCADV
    AFRAMF             0.000       0.000      0.000       0.000       0.000      *

  Specific indirect 81
    OBGEST
    PRGDM
    PAYER
    FEDUC
    FAGE
    SOCADV
    AFRAMF             0.000       0.000      0.155       0.000       0.000

  Specific indirect 82
    OBGEST
    PRGDM
    WIC
    MEDUC
    CIG0
    SOCADV
    AFRAMF             0.000       0.000      0.166       0.000       0.000

  Specific indirect 83
    OBGEST
    PRGDM
    WIC
    MAGE
    CIG0
    SOCADV
    AFRAMF             0.000       0.000      0.166       0.000       0.000

  Specific indirect 84
    OBGEST
    PRGDM
    BMI
    MEDUC
    CIG0
    SOCADV
    AFRAMF             0.000       0.000      0.000       0.000       0.000      *

  Specific indirect 85
    OBGEST
    PRGDM
    BMI
    MAGE
    CIG0
    SOCADV
    AFRAMF             0.000       0.000      0.000       0.000       0.000      *

  Specific indirect 86
    OBGEST
    PRECAREM
    PAYER
    FEDUC
    FAGE
    SOCADV
    AFRAMF             0.000       0.000      0.012       0.000       0.000      *

  Specific indirect 87
    OBGEST
    PRECAREM
    WIC
    MEDUC
    CIG0
    SOCADV
    AFRAMF             0.000       0.000      0.000       0.000       0.000      *

  Specific indirect 88
    OBGEST
    PRECAREM
    WIC
    MAGE
    CIG0
    SOCADV
    AFRAMF             0.000       0.000      0.000       0.000       0.000      *

  Specific indirect 89
    OBGEST
    PRECAREM
    BMI
    MEDUC
    CIG0
    SOCADV
    AFRAMF             0.000       0.000      0.000       0.000       0.000      *

  Specific indirect 90
    OBGEST
    PRECAREM
    BMI
    MAGE
    CIG0
    SOCADV
    AFRAMF             0.000       0.000      0.000       0.000       0.000      *


Effects from FHISP to OBGEST via SOCADV

    Sum of indirect   -0.012       0.000      0.000      -0.013      -0.013      *

  Specific indirect 1
    OBGEST
    SOCADV
    FHISP             -0.017       0.002      0.000      -0.021      -0.013      *

  Specific indirect 2
    OBGEST
    PAYER
    SOCADV
    FHISP              0.003       0.001      0.000       0.001       0.004      *

  Specific indirect 3
    OBGEST
    MEDUC
    SOCADV
    FHISP              0.003       0.001      0.000       0.002       0.005      *

  Specific indirect 4
    OBGEST
    CIG0
    SOCADV
    FHISP              0.000       0.000      0.315      -0.001       0.001

  Specific indirect 5
    OBGEST
    WIC
    SOCADV
    FHISP              0.002       0.001      0.003       0.000       0.003      *

  Specific indirect 6
    OBGEST
    PRGBP
    SOCADV
    FHISP             -0.010       0.001      0.000      -0.012      -0.008      *

  Specific indirect 7
    OBGEST
    PRGDM
    SOCADV
    FHISP             -0.001       0.001      0.023      -0.002       0.000

  Specific indirect 8
    OBGEST
    FAGE
    SOCADV
    FHISP              0.000       0.000      0.354       0.000       0.001

  Specific indirect 9
    OBGEST
    MAGE
    SOCADV
    FHISP             -0.001       0.000      0.074      -0.001       0.000

  Specific indirect 10
    OBGEST
    MHT
    SOCADV
    FHISP             -0.001       0.000      0.000      -0.001      -0.001      *

  Specific indirect 11
    OBGEST
    BMI
    SOCADV
    FHISP              0.008       0.000      0.000       0.008       0.009      *

  Specific indirect 12
    OBGEST
    PRECAREM
    SOCADV
    FHISP              0.000       0.000      0.020       0.000       0.000      *

  Specific indirect 13
    OBGEST
    PAYER
    FEDUC
    SOCADV
    FHISP              0.000       0.000      0.000       0.000       0.000      *

  Specific indirect 14
    OBGEST
    PAYER
    FAGE
    SOCADV
    FHISP              0.000       0.000      0.208       0.000       0.000

  Specific indirect 15
    OBGEST
    MEDUC
    CIG0
    SOCADV
    FHISP              0.000       0.000      0.000       0.000       0.000      *

  Specific indirect 16
    OBGEST
    WIC
    MEDUC
    SOCADV
    FHISP              0.000       0.000      0.003       0.000       0.000      *

  Specific indirect 17
    OBGEST
    WIC
    MAGE
    SOCADV
    FHISP              0.000       0.000      0.003       0.000       0.000      *

  Specific indirect 18
    OBGEST
    PRGBP
    PAYER
    SOCADV
    FHISP              0.002       0.000      0.000       0.002       0.003      *

  Specific indirect 19
    OBGEST
    PRGBP
    MEDUC
    SOCADV
    FHISP              0.002       0.000      0.000       0.002       0.003      *

  Specific indirect 20
    OBGEST
    PRGBP
    CIG0
    SOCADV
    FHISP              0.000       0.000      0.048      -0.001       0.000

  Specific indirect 21
    OBGEST
    PRGBP
    WIC
    SOCADV
    FHISP              0.002       0.000      0.000       0.001       0.002      *

  Specific indirect 22
    OBGEST
    PRGBP
    FAGE
    SOCADV
    FHISP             -0.001       0.000      0.000      -0.001      -0.001      *

  Specific indirect 23
    OBGEST
    PRGBP
    MAGE
    SOCADV
    FHISP              0.002       0.000      0.000       0.002       0.002      *

  Specific indirect 24
    OBGEST
    PRGBP
    MHT
    SOCADV
    FHISP              0.000       0.000      0.000       0.000       0.000      *

  Specific indirect 25
    OBGEST
    PRGBP
    BMI
    SOCADV
    FHISP             -0.006       0.000      0.000      -0.006      -0.006      *

  Specific indirect 26
    OBGEST
    PRGDM
    PAYER
    SOCADV
    FHISP              0.000       0.000      0.146       0.000       0.001

  Specific indirect 27
    OBGEST
    PRGDM
    MEDUC
    SOCADV
    FHISP              0.000       0.000      0.446       0.000       0.000

  Specific indirect 28
    OBGEST
    PRGDM
    CIG0
    SOCADV
    FHISP             -0.001       0.000      0.000      -0.001      -0.001      *

  Specific indirect 29
    OBGEST
    PRGDM
    WIC
    SOCADV
    FHISP              0.000       0.000      0.166       0.000       0.000

  Specific indirect 30
    OBGEST
    PRGDM
    FAGE
    SOCADV
    FHISP              0.000       0.000      0.000       0.000       0.000      *

  Specific indirect 31
    OBGEST
    PRGDM
    MAGE
    SOCADV
    FHISP              0.003       0.000      0.000       0.003       0.004      *

  Specific indirect 32
    OBGEST
    PRGDM
    MHT
    SOCADV
    FHISP              0.000       0.000      0.000       0.000       0.000      *

  Specific indirect 33
    OBGEST
    PRGDM
    BMI
    SOCADV
    FHISP             -0.003       0.000      0.000      -0.003      -0.003      *

  Specific indirect 34
    OBGEST
    MAGE
    CIG0
    SOCADV
    FHISP              0.000       0.000      0.074       0.000       0.000

  Specific indirect 35
    OBGEST
    BMI
    MEDUC
    SOCADV
    FHISP             -0.003       0.000      0.000      -0.003      -0.002      *

  Specific indirect 36
    OBGEST
    BMI
    CIG0
    SOCADV
    FHISP              0.000       0.000      0.000       0.000       0.000      *

  Specific indirect 37
    OBGEST
    BMI
    MAGE
    SOCADV
    FHISP             -0.002       0.000      0.000      -0.003      -0.002      *

  Specific indirect 38
    OBGEST
    PRECAREM
    PAYER
    SOCADV
    FHISP              0.001       0.000      0.000       0.001       0.001      *

  Specific indirect 39
    OBGEST
    PRECAREM
    MEDUC
    SOCADV
    FHISP              0.000       0.000      0.000       0.000       0.001      *

  Specific indirect 40
    OBGEST
    PRECAREM
    CIG0
    SOCADV
    FHISP              0.000       0.000      0.000       0.000       0.000      *

  Specific indirect 41
    OBGEST
    PRECAREM
    WIC
    SOCADV
    FHISP              0.000       0.000      0.000       0.000       0.000      *

  Specific indirect 42
    OBGEST
    PRECAREM
    MAGE
    SOCADV
    FHISP              0.000       0.000      0.000       0.000       0.000      *

  Specific indirect 43
    OBGEST
    PRECAREM
    BMI
    SOCADV
    FHISP              0.000       0.000      0.000       0.000       0.000      *

  Specific indirect 44
    OBGEST
    PAYER
    FEDUC
    FAGE
    SOCADV
    FHISP              0.000       0.000      0.012       0.000       0.000      *

  Specific indirect 45
    OBGEST
    WIC
    MEDUC
    CIG0
    SOCADV
    FHISP              0.000       0.000      0.003       0.000       0.000      *

  Specific indirect 46
    OBGEST
    WIC
    MAGE
    CIG0
    SOCADV
    FHISP              0.000       0.000      0.003       0.000       0.000      *

  Specific indirect 47
    OBGEST
    PRGBP
    PAYER
    FEDUC
    SOCADV
    FHISP              0.000       0.000      0.000       0.000       0.000      *

  Specific indirect 48
    OBGEST
    PRGBP
    PAYER
    FAGE
    SOCADV
    FHISP              0.000       0.000      0.208       0.000       0.000

  Specific indirect 49
    OBGEST
    PRGBP
    MEDUC
    CIG0
    SOCADV
    FHISP              0.000       0.000      0.000       0.000       0.000      *

  Specific indirect 50
    OBGEST
    PRGBP
    WIC
    MEDUC
    SOCADV
    FHISP              0.000       0.000      0.000       0.000       0.000      *

  Specific indirect 51
    OBGEST
    PRGBP
    WIC
    MAGE
    SOCADV
    FHISP              0.000       0.000      0.000       0.000       0.000      *

  Specific indirect 52
    OBGEST
    PRGBP
    MAGE
    CIG0
    SOCADV
    FHISP              0.000       0.000      0.000       0.000       0.000      *

  Specific indirect 53
    OBGEST
    PRGBP
    BMI
    MEDUC
    SOCADV
    FHISP              0.002       0.000      0.000       0.002       0.002      *

  Specific indirect 54
    OBGEST
    PRGBP
    BMI
    CIG0
    SOCADV
    FHISP              0.000       0.000      0.000       0.000       0.000      *

  Specific indirect 55
    OBGEST
    PRGBP
    BMI
    MAGE
    SOCADV
    FHISP              0.002       0.000      0.000       0.002       0.002      *

  Specific indirect 56
    OBGEST
    PRGDM
    PAYER
    FEDUC
    SOCADV
    FHISP              0.000       0.000      0.146       0.000       0.000

  Specific indirect 57
    OBGEST
    PRGDM
    PAYER
    FAGE
    SOCADV
    FHISP              0.000       0.000      0.302       0.000       0.000

  Specific indirect 58
    OBGEST
    PRGDM
    MEDUC
    CIG0
    SOCADV
    FHISP              0.000       0.000      0.446       0.000       0.000

  Specific indirect 59
    OBGEST
    PRGDM
    WIC
    MEDUC
    SOCADV
    FHISP              0.000       0.000      0.166       0.000       0.000

  Specific indirect 60
    OBGEST
    PRGDM
    WIC
    MAGE
    SOCADV
    FHISP              0.000       0.000      0.166       0.000       0.000

  Specific indirect 61
    OBGEST
    PRGDM
    MAGE
    CIG0
    SOCADV
    FHISP              0.000       0.000      0.000       0.000       0.000      *

  Specific indirect 62
    OBGEST
    PRGDM
    BMI
    MEDUC
    SOCADV
    FHISP              0.001       0.000      0.000       0.001       0.001      *

  Specific indirect 63
    OBGEST
    PRGDM
    BMI
    CIG0
    SOCADV
    FHISP              0.000       0.000      0.000       0.000       0.000      *

  Specific indirect 64
    OBGEST
    PRGDM
    BMI
    MAGE
    SOCADV
    FHISP              0.001       0.000      0.000       0.001       0.001      *

  Specific indirect 65
    OBGEST
    BMI
    MEDUC
    CIG0
    SOCADV
    FHISP              0.000       0.000      0.000       0.000       0.000      *

  Specific indirect 66
    OBGEST
    BMI
    MAGE
    CIG0
    SOCADV
    FHISP              0.000       0.000      0.000       0.000       0.000      *

  Specific indirect 67
    OBGEST
    PRECAREM
    PAYER
    FEDUC
    SOCADV
    FHISP              0.000       0.000      0.000       0.000       0.000      *

  Specific indirect 68
    OBGEST
    PRECAREM
    PAYER
    FAGE
    SOCADV
    FHISP              0.000       0.000      0.208       0.000       0.000

  Specific indirect 69
    OBGEST
    PRECAREM
    MEDUC
    CIG0
    SOCADV
    FHISP              0.000       0.000      0.000       0.000       0.000      *

  Specific indirect 70
    OBGEST
    PRECAREM
    WIC
    MEDUC
    SOCADV
    FHISP              0.000       0.000      0.000       0.000       0.000      *

  Specific indirect 71
    OBGEST
    PRECAREM
    WIC
    MAGE
    SOCADV
    FHISP              0.000       0.000      0.000       0.000       0.000      *

  Specific indirect 72
    OBGEST
    PRECAREM
    MAGE
    CIG0
    SOCADV
    FHISP              0.000       0.000      0.000       0.000       0.000      *

  Specific indirect 73
    OBGEST
    PRECAREM
    BMI
    MEDUC
    SOCADV
    FHISP              0.000       0.000      0.000       0.000       0.000      *

  Specific indirect 74
    OBGEST
    PRECAREM
    BMI
    CIG0
    SOCADV
    FHISP              0.000       0.000      0.000       0.000       0.000      *

  Specific indirect 75
    OBGEST
    PRECAREM
    BMI
    MAGE
    SOCADV
    FHISP              0.000       0.000      0.000       0.000       0.000      *

  Specific indirect 76
    OBGEST
    PRGBP
    PAYER
    FEDUC
    FAGE
    SOCADV
    FHISP              0.000       0.000      0.012       0.000       0.000      *

  Specific indirect 77
    OBGEST
    PRGBP
    WIC
    MEDUC
    CIG0
    SOCADV
    FHISP              0.000       0.000      0.000       0.000       0.000      *

  Specific indirect 78
    OBGEST
    PRGBP
    WIC
    MAGE
    CIG0
    SOCADV
    FHISP              0.000       0.000      0.000       0.000       0.000      *

  Specific indirect 79
    OBGEST
    PRGBP
    BMI
    MEDUC
    CIG0
    SOCADV
    FHISP              0.000       0.000      0.000       0.000       0.000      *

  Specific indirect 80
    OBGEST
    PRGBP
    BMI
    MAGE
    CIG0
    SOCADV
    FHISP              0.000       0.000      0.000       0.000       0.000      *

  Specific indirect 81
    OBGEST
    PRGDM
    PAYER
    FEDUC
    FAGE
    SOCADV
    FHISP              0.000       0.000      0.155       0.000       0.000

  Specific indirect 82
    OBGEST
    PRGDM
    WIC
    MEDUC
    CIG0
    SOCADV
    FHISP              0.000       0.000      0.166       0.000       0.000

  Specific indirect 83
    OBGEST
    PRGDM
    WIC
    MAGE
    CIG0
    SOCADV
    FHISP              0.000       0.000      0.166       0.000       0.000

  Specific indirect 84
    OBGEST
    PRGDM
    BMI
    MEDUC
    CIG0
    SOCADV
    FHISP              0.000       0.000      0.000       0.000       0.000      *

  Specific indirect 85
    OBGEST
    PRGDM
    BMI
    MAGE
    CIG0
    SOCADV
    FHISP              0.000       0.000      0.000       0.000       0.000      *

  Specific indirect 86
    OBGEST
    PRECAREM
    PAYER
    FEDUC
    FAGE
    SOCADV
    FHISP              0.000       0.000      0.012       0.000       0.000      *

  Specific indirect 87
    OBGEST
    PRECAREM
    WIC
    MEDUC
    CIG0
    SOCADV
    FHISP              0.000       0.000      0.000       0.000       0.000      *

  Specific indirect 88
    OBGEST
    PRECAREM
    WIC
    MAGE
    CIG0
    SOCADV
    FHISP              0.000       0.000      0.000       0.000       0.000      *

  Specific indirect 89
    OBGEST
    PRECAREM
    BMI
    MEDUC
    CIG0
    SOCADV
    FHISP              0.000       0.000      0.000       0.000       0.000      *

  Specific indirect 90
    OBGEST
    PRECAREM
    BMI
    MAGE
    CIG0
    SOCADV
    FHISP              0.000       0.000      0.000       0.000       0.000      *


Effects from OTHF to OBGEST via SOCADV

    Sum of indirect    0.000       0.000      0.010       0.000       0.000      *

  Specific indirect 1
    OBGEST
    SOCADV
    OTHF               0.000       0.000      0.010       0.000       0.001      *

  Specific indirect 2
    OBGEST
    PAYER
    SOCADV
    OTHF               0.000       0.000      0.010       0.000       0.000      *

  Specific indirect 3
    OBGEST
    MEDUC
    SOCADV
    OTHF               0.000       0.000      0.010       0.000       0.000      *

  Specific indirect 4
    OBGEST
    CIG0
    SOCADV
    OTHF               0.000       0.000      0.319       0.000       0.000

  Specific indirect 5
    OBGEST
    WIC
    SOCADV
    OTHF               0.000       0.000      0.013       0.000       0.000

  Specific indirect 6
    OBGEST
    PRGBP
    SOCADV
    OTHF               0.000       0.000      0.010       0.000       0.000      *

  Specific indirect 7
    OBGEST
    PRGDM
    SOCADV
    OTHF               0.000       0.000      0.033       0.000       0.000

  Specific indirect 8
    OBGEST
    FAGE
    SOCADV
    OTHF               0.000       0.000      0.357       0.000       0.000

  Specific indirect 9
    OBGEST
    MAGE
    SOCADV
    OTHF               0.000       0.000      0.083       0.000       0.000

  Specific indirect 10
    OBGEST
    MHT
    SOCADV
    OTHF               0.000       0.000      0.010       0.000       0.000      *

  Specific indirect 11
    OBGEST
    BMI
    SOCADV
    OTHF               0.000       0.000      0.010       0.000       0.000      *

  Specific indirect 12
    OBGEST
    PRECAREM
    SOCADV
    OTHF               0.000       0.000      0.029       0.000       0.000

  Specific indirect 13
    OBGEST
    PAYER
    FEDUC
    SOCADV
    OTHF               0.000       0.000      0.010       0.000       0.000      *

  Specific indirect 14
    OBGEST
    PAYER
    FAGE
    SOCADV
    OTHF               0.000       0.000      0.214       0.000       0.000

  Specific indirect 15
    OBGEST
    MEDUC
    CIG0
    SOCADV
    OTHF               0.000       0.000      0.010       0.000       0.000      *

  Specific indirect 16
    OBGEST
    WIC
    MEDUC
    SOCADV
    OTHF               0.000       0.000      0.013       0.000       0.000

  Specific indirect 17
    OBGEST
    WIC
    MAGE
    SOCADV
    OTHF               0.000       0.000      0.013       0.000       0.000

  Specific indirect 18
    OBGEST
    PRGBP
    PAYER
    SOCADV
    OTHF               0.000       0.000      0.010       0.000       0.000      *

  Specific indirect 19
    OBGEST
    PRGBP
    MEDUC
    SOCADV
    OTHF               0.000       0.000      0.010       0.000       0.000      *

  Specific indirect 20
    OBGEST
    PRGBP
    CIG0
    SOCADV
    OTHF               0.000       0.000      0.056       0.000       0.000

  Specific indirect 21
    OBGEST
    PRGBP
    WIC
    SOCADV
    OTHF               0.000       0.000      0.010       0.000       0.000      *

  Specific indirect 22
    OBGEST
    PRGBP
    FAGE
    SOCADV
    OTHF               0.000       0.000      0.010       0.000       0.000      *

  Specific indirect 23
    OBGEST
    PRGBP
    MAGE
    SOCADV
    OTHF               0.000       0.000      0.010       0.000       0.000      *

  Specific indirect 24
    OBGEST
    PRGBP
    MHT
    SOCADV
    OTHF               0.000       0.000      0.010       0.000       0.000      *

  Specific indirect 25
    OBGEST
    PRGBP
    BMI
    SOCADV
    OTHF               0.000       0.000      0.010       0.000       0.000      *

  Specific indirect 26
    OBGEST
    PRGDM
    PAYER
    SOCADV
    OTHF               0.000       0.000      0.154       0.000       0.000

  Specific indirect 27
    OBGEST
    PRGDM
    MEDUC
    SOCADV
    OTHF               0.000       0.000      0.448       0.000       0.000

  Specific indirect 28
    OBGEST
    PRGDM
    CIG0
    SOCADV
    OTHF               0.000       0.000      0.010       0.000       0.000      *

  Specific indirect 29
    OBGEST
    PRGDM
    WIC
    SOCADV
    OTHF               0.000       0.000      0.172       0.000       0.000

  Specific indirect 30
    OBGEST
    PRGDM
    FAGE
    SOCADV
    OTHF               0.000       0.000      0.010       0.000       0.000      *

  Specific indirect 31
    OBGEST
    PRGDM
    MAGE
    SOCADV
    OTHF               0.000       0.000      0.010       0.000       0.000      *

  Specific indirect 32
    OBGEST
    PRGDM
    MHT
    SOCADV
    OTHF               0.000       0.000      0.010       0.000       0.000      *

  Specific indirect 33
    OBGEST
    PRGDM
    BMI
    SOCADV
    OTHF               0.000       0.000      0.010       0.000       0.000      *

  Specific indirect 34
    OBGEST
    MAGE
    CIG0
    SOCADV
    OTHF               0.000       0.000      0.083       0.000       0.000

  Specific indirect 35
    OBGEST
    BMI
    MEDUC
    SOCADV
    OTHF               0.000       0.000      0.010       0.000       0.000      *

  Specific indirect 36
    OBGEST
    BMI
    CIG0
    SOCADV
    OTHF               0.000       0.000      0.010       0.000       0.000      *

  Specific indirect 37
    OBGEST
    BMI
    MAGE
    SOCADV
    OTHF               0.000       0.000      0.010       0.000       0.000      *

  Specific indirect 38
    OBGEST
    PRECAREM
    PAYER
    SOCADV
    OTHF               0.000       0.000      0.010       0.000       0.000      *

  Specific indirect 39
    OBGEST
    PRECAREM
    MEDUC
    SOCADV
    OTHF               0.000       0.000      0.010       0.000       0.000      *

  Specific indirect 40
    OBGEST
    PRECAREM
    CIG0
    SOCADV
    OTHF               0.000       0.000      0.010       0.000       0.000      *

  Specific indirect 41
    OBGEST
    PRECAREM
    WIC
    SOCADV
    OTHF               0.000       0.000      0.010       0.000       0.000      *

  Specific indirect 42
    OBGEST
    PRECAREM
    MAGE
    SOCADV
    OTHF               0.000       0.000      0.010       0.000       0.000      *

  Specific indirect 43
    OBGEST
    PRECAREM
    BMI
    SOCADV
    OTHF               0.000       0.000      0.010       0.000       0.000      *

  Specific indirect 44
    OBGEST
    PAYER
    FEDUC
    FAGE
    SOCADV
    OTHF               0.000       0.000      0.021       0.000       0.000

  Specific indirect 45
    OBGEST
    WIC
    MEDUC
    CIG0
    SOCADV
    OTHF               0.000       0.000      0.013       0.000       0.000

  Specific indirect 46
    OBGEST
    WIC
    MAGE
    CIG0
    SOCADV
    OTHF               0.000       0.000      0.013       0.000       0.000

  Specific indirect 47
    OBGEST
    PRGBP
    PAYER
    FEDUC
    SOCADV
    OTHF               0.000       0.000      0.010       0.000       0.000      *

  Specific indirect 48
    OBGEST
    PRGBP
    PAYER
    FAGE
    SOCADV
    OTHF               0.000       0.000      0.214       0.000       0.000

  Specific indirect 49
    OBGEST
    PRGBP
    MEDUC
    CIG0
    SOCADV
    OTHF               0.000       0.000      0.010       0.000       0.000      *

  Specific indirect 50
    OBGEST
    PRGBP
    WIC
    MEDUC
    SOCADV
    OTHF               0.000       0.000      0.010       0.000       0.000

  Specific indirect 51
    OBGEST
    PRGBP
    WIC
    MAGE
    SOCADV
    OTHF               0.000       0.000      0.010       0.000       0.000      *

  Specific indirect 52
    OBGEST
    PRGBP
    MAGE
    CIG0
    SOCADV
    OTHF               0.000       0.000      0.010       0.000       0.000      *

  Specific indirect 53
    OBGEST
    PRGBP
    BMI
    MEDUC
    SOCADV
    OTHF               0.000       0.000      0.010       0.000       0.000      *

  Specific indirect 54
    OBGEST
    PRGBP
    BMI
    CIG0
    SOCADV
    OTHF               0.000       0.000      0.010       0.000       0.000      *

  Specific indirect 55
    OBGEST
    PRGBP
    BMI
    MAGE
    SOCADV
    OTHF               0.000       0.000      0.010       0.000       0.000      *

  Specific indirect 56
    OBGEST
    PRGDM
    PAYER
    FEDUC
    SOCADV
    OTHF               0.000       0.000      0.154       0.000       0.000

  Specific indirect 57
    OBGEST
    PRGDM
    PAYER
    FAGE
    SOCADV
    OTHF               0.000       0.000      0.307       0.000       0.000

  Specific indirect 58
    OBGEST
    PRGDM
    MEDUC
    CIG0
    SOCADV
    OTHF               0.000       0.000      0.448       0.000       0.000

  Specific indirect 59
    OBGEST
    PRGDM
    WIC
    MEDUC
    SOCADV
    OTHF               0.000       0.000      0.172       0.000       0.000

  Specific indirect 60
    OBGEST
    PRGDM
    WIC
    MAGE
    SOCADV
    OTHF               0.000       0.000      0.172       0.000       0.000

  Specific indirect 61
    OBGEST
    PRGDM
    MAGE
    CIG0
    SOCADV
    OTHF               0.000       0.000      0.010       0.000       0.000      *

  Specific indirect 62
    OBGEST
    PRGDM
    BMI
    MEDUC
    SOCADV
    OTHF               0.000       0.000      0.010       0.000       0.000      *

  Specific indirect 63
    OBGEST
    PRGDM
    BMI
    CIG0
    SOCADV
    OTHF               0.000       0.000      0.010       0.000       0.000      *

  Specific indirect 64
    OBGEST
    PRGDM
    BMI
    MAGE
    SOCADV
    OTHF               0.000       0.000      0.010       0.000       0.000      *

  Specific indirect 65
    OBGEST
    BMI
    MEDUC
    CIG0
    SOCADV
    OTHF               0.000       0.000      0.010       0.000       0.000      *

  Specific indirect 66
    OBGEST
    BMI
    MAGE
    CIG0
    SOCADV
    OTHF               0.000       0.000      0.010       0.000       0.000      *

  Specific indirect 67
    OBGEST
    PRECAREM
    PAYER
    FEDUC
    SOCADV
    OTHF               0.000       0.000      0.010       0.000       0.000      *

  Specific indirect 68
    OBGEST
    PRECAREM
    PAYER
    FAGE
    SOCADV
    OTHF               0.000       0.000      0.214       0.000       0.000

  Specific indirect 69
    OBGEST
    PRECAREM
    MEDUC
    CIG0
    SOCADV
    OTHF               0.000       0.000      0.010       0.000       0.000      *

  Specific indirect 70
    OBGEST
    PRECAREM
    WIC
    MEDUC
    SOCADV
    OTHF               0.000       0.000      0.010       0.000       0.000

  Specific indirect 71
    OBGEST
    PRECAREM
    WIC
    MAGE
    SOCADV
    OTHF               0.000       0.000      0.010       0.000       0.000      *

  Specific indirect 72
    OBGEST
    PRECAREM
    MAGE
    CIG0
    SOCADV
    OTHF               0.000       0.000      0.010       0.000       0.000      *

  Specific indirect 73
    OBGEST
    PRECAREM
    BMI
    MEDUC
    SOCADV
    OTHF               0.000       0.000      0.010       0.000       0.000      *

  Specific indirect 74
    OBGEST
    PRECAREM
    BMI
    CIG0
    SOCADV
    OTHF               0.000       0.000      0.010       0.000       0.000      *

  Specific indirect 75
    OBGEST
    PRECAREM
    BMI
    MAGE
    SOCADV
    OTHF               0.000       0.000      0.010       0.000       0.000      *

  Specific indirect 76
    OBGEST
    PRGBP
    PAYER
    FEDUC
    FAGE
    SOCADV
    OTHF               0.000       0.000      0.021       0.000       0.000

  Specific indirect 77
    OBGEST
    PRGBP
    WIC
    MEDUC
    CIG0
    SOCADV
    OTHF               0.000       0.000      0.010       0.000       0.000

  Specific indirect 78
    OBGEST
    PRGBP
    WIC
    MAGE
    CIG0
    SOCADV
    OTHF               0.000       0.000      0.010       0.000       0.000      *

  Specific indirect 79
    OBGEST
    PRGBP
    BMI
    MEDUC
    CIG0
    SOCADV
    OTHF               0.000       0.000      0.010       0.000       0.000      *

  Specific indirect 80
    OBGEST
    PRGBP
    BMI
    MAGE
    CIG0
    SOCADV
    OTHF               0.000       0.000      0.010       0.000       0.000      *

  Specific indirect 81
    OBGEST
    PRGDM
    PAYER
    FEDUC
    FAGE
    SOCADV
    OTHF               0.000       0.000      0.161       0.000       0.000

  Specific indirect 82
    OBGEST
    PRGDM
    WIC
    MEDUC
    CIG0
    SOCADV
    OTHF               0.000       0.000      0.172       0.000       0.000

  Specific indirect 83
    OBGEST
    PRGDM
    WIC
    MAGE
    CIG0
    SOCADV
    OTHF               0.000       0.000      0.172       0.000       0.000

  Specific indirect 84
    OBGEST
    PRGDM
    BMI
    MEDUC
    CIG0
    SOCADV
    OTHF               0.000       0.000      0.010       0.000       0.000      *

  Specific indirect 85
    OBGEST
    PRGDM
    BMI
    MAGE
    CIG0
    SOCADV
    OTHF               0.000       0.000      0.010       0.000       0.000      *

  Specific indirect 86
    OBGEST
    PRECAREM
    PAYER
    FEDUC
    FAGE
    SOCADV
    OTHF               0.000       0.000      0.021       0.000       0.000

  Specific indirect 87
    OBGEST
    PRECAREM
    WIC
    MEDUC
    CIG0
    SOCADV
    OTHF               0.000       0.000      0.010       0.000       0.000      *

  Specific indirect 88
    OBGEST
    PRECAREM
    WIC
    MAGE
    CIG0
    SOCADV
    OTHF               0.000       0.000      0.010       0.000       0.000      *

  Specific indirect 89
    OBGEST
    PRECAREM
    BMI
    MEDUC
    CIG0
    SOCADV
    OTHF               0.000       0.000      0.010       0.000       0.000      *

  Specific indirect 90
    OBGEST
    PRECAREM
    BMI
    MAGE
    CIG0
    SOCADV
    OTHF               0.000       0.000      0.010       0.000       0.000      *


Effects from CIG0 to OBGEST via SOCADV

    Sum of indirect    0.000       0.000      0.000       0.000       0.000


Effects from MEDUC to OBGEST via SOCADV

    Sum of indirect    0.000       0.000      0.000       0.000       0.000


Effects from FEDUC to OBGEST via SOCADV

    Sum of indirect    0.000       0.000      0.000       0.000       0.000


Effects from FAGE to OBGEST via SOCADV

    Sum of indirect    0.000       0.000      0.000       0.000       0.000


Effects from MHT to OBGEST via SOCADV

    Sum of indirect    0.000       0.000      0.000       0.000       0.000


Effects from BMI to OBGEST via SOCADV

    Sum of indirect    0.000       0.000      0.000       0.000       0.000


CREDIBILITY INTERVALS OF MODEL RESULTS

                  Lower .5%  Lower 2.5%    Lower 5%    Estimate    Upper 5%  Upper 2.5%   Upper .5%

 SOCADV   BY
    FAGE             0.658       0.659       0.660       0.663       0.666       0.667       0.668
    FEDUC            1.093       1.097       1.100       1.114       1.128       1.131       1.139
    MEDUC            1.289       1.299       1.303       1.321       1.337       1.341       1.346
    MHT              0.112       0.112       0.112       0.114       0.115       0.115       0.116
    CIG0            -0.577      -0.574      -0.572      -0.564      -0.557      -0.555      -0.552
    BMI             -0.538      -0.532      -0.529      -0.508      -0.489      -0.484      -0.477

 SOCADV   ON
    AFRAMM          -0.237      -0.231      -0.229      -0.216      -0.202      -0.200      -0.195
    MHISP           -0.393      -0.390      -0.388      -0.379      -0.370      -0.369      -0.366
    AFRAMF          -0.680      -0.675      -0.674      -0.662      -0.650      -0.647      -0.643
    FHISP           -0.570      -0.566      -0.564      -0.555      -0.545      -0.544      -0.540
    OTHM             0.498       0.503       0.504       0.518       0.530       0.533       0.538
    OTHF            -0.001       0.002       0.005       0.017       0.029       0.031       0.037

 WIC      ON
    SOCADV          -1.028      -1.020      -1.014      -0.977      -0.936      -0.927      -0.909

 PAYER    ON
    SOCADV           1.112       1.119       1.124       1.151       1.181       1.188       1.203

 MAGE     ON
    SOCADV           0.700       0.702       0.702       0.706       0.709       0.710       0.711

 PRGBP    ON
    SOCADV          -0.207      -0.196      -0.189      -0.161      -0.134      -0.130      -0.118

 PRGDM    ON
    SOCADV          -0.092      -0.076      -0.070      -0.039      -0.006       0.001       0.011

 OBGEST   ON
    SOCADV           0.072       0.080       0.083       0.105       0.126       0.131       0.139

 BWT      ON
    SOCADV           0.018       0.021       0.022       0.029       0.036       0.037       0.040

 PRECAREM ON
    SOCADV          -0.052      -0.045      -0.041      -0.023      -0.005      -0.001       0.006

 FAGE     ON
    AFRAMF           0.046       0.049       0.051       0.058       0.065       0.066       0.068
    OTHF             0.107       0.110       0.111       0.118       0.126       0.127       0.129
    FHISP            0.001       0.003       0.004       0.010       0.016       0.017       0.019

 FEDUC    ON
    FAGE            -0.001       0.002       0.003       0.008       0.013       0.014       0.015
    AFRAMF           0.084       0.090       0.092       0.104       0.117       0.120       0.125
    FHISP           -0.192      -0.188      -0.186      -0.176      -0.166      -0.164      -0.159
    OTHF             0.120       0.124       0.126       0.138       0.149       0.151       0.156

 WIC      ON
    AFRAMF           0.195       0.200       0.204       0.219       0.236       0.238       0.244
    FHISP            0.177       0.183       0.184       0.197       0.208       0.211       0.215
    OTHF             0.212       0.219       0.223       0.242       0.261       0.265       0.273
    AFRAMM           0.326       0.333       0.336       0.353       0.370       0.373       0.380
    MHISP            0.193       0.198       0.200       0.212       0.223       0.226       0.230
    OTHM             0.310       0.319       0.323       0.346       0.368       0.372       0.380
    MEDUC            0.004       0.010       0.014       0.027       0.040       0.042       0.045
    MAGE            -0.097      -0.093      -0.091      -0.082      -0.073      -0.072      -0.070

 PAYER    ON
    AFRAMF          -0.178      -0.171      -0.168      -0.151      -0.133      -0.129      -0.122
    FHISP           -0.131      -0.126      -0.125      -0.111      -0.099      -0.096      -0.091
    OTHF            -0.198      -0.190      -0.187      -0.168      -0.150      -0.146      -0.139
    AFRAMM          -0.377      -0.370      -0.367      -0.348      -0.330      -0.326      -0.321
    MHISP           -0.204      -0.199      -0.197      -0.185      -0.172      -0.171      -0.166
    OTHM            -0.504      -0.496      -0.492      -0.473      -0.453      -0.450      -0.443
    FAGE            -0.012      -0.010      -0.009      -0.003       0.003       0.004       0.005
    FEDUC           -0.086      -0.080      -0.077      -0.065      -0.054      -0.052      -0.049

 MAGE     ON
    AFRAMM          -0.013      -0.011      -0.009      -0.002       0.005       0.006       0.009
    MHISP            0.026       0.028       0.029       0.034       0.040       0.041       0.043
    OTHM            -0.018      -0.016      -0.015      -0.008      -0.002      -0.001       0.002
    CIG0             0.004       0.006       0.007       0.010       0.014       0.015       0.017

 PRGBP    ON
    PAYER            0.017       0.020       0.022       0.030       0.038       0.039       0.042
    MAGE             0.034       0.037       0.038       0.045       0.052       0.054       0.057
    MEDUC            0.014       0.018       0.020       0.027       0.035       0.036       0.040
    MHT              0.021       0.023       0.024       0.029       0.035       0.035       0.037
    BMI              0.181       0.184       0.184       0.189       0.194       0.195       0.197
    SEXINF           0.016       0.019       0.020       0.027       0.034       0.035       0.038
    AFRAMM           0.026       0.033       0.037       0.056       0.075       0.079       0.086
    MHISP           -0.146      -0.141      -0.138      -0.125      -0.111      -0.109      -0.103
    OTHM            -0.083      -0.076      -0.073      -0.053      -0.034      -0.030      -0.022
    CIG0            -0.004      -0.001       0.000       0.008       0.017       0.018       0.020
    FAGE            -0.025      -0.024      -0.023      -0.018      -0.014      -0.013      -0.012
    AFRAMF          -0.121      -0.115      -0.111      -0.094      -0.076      -0.073      -0.065
    FHISP           -0.092      -0.087      -0.085      -0.071      -0.057      -0.055      -0.050
    OTHF            -0.180      -0.174      -0.170      -0.150      -0.130      -0.128      -0.120
    WIC             -0.041      -0.038      -0.036      -0.028      -0.020      -0.019      -0.016

 PRGDM    ON
    PAYER           -0.008      -0.005      -0.003       0.006       0.016       0.017       0.020
    MEDUC           -0.015      -0.011      -0.010      -0.001       0.009       0.010       0.014
    BMI              0.190       0.192       0.193       0.199       0.205       0.206       0.208
    MAGE             0.158       0.161       0.162       0.170       0.178       0.180       0.183
    OTHM             0.359       0.366       0.370       0.390       0.410       0.413       0.421
    AFRAMM          -0.048      -0.039      -0.034      -0.009       0.016       0.020       0.029
    MHISP           -0.002       0.005       0.008       0.025       0.041       0.044       0.050
    MHT             -0.121      -0.118      -0.117      -0.111      -0.104      -0.103      -0.101
    SEXINF           0.004       0.008       0.009       0.017       0.025       0.027       0.030
    CIG0             0.034       0.038       0.040       0.050       0.060       0.061       0.065
    FAGE             0.006       0.007       0.008       0.013       0.018       0.019       0.021
    AFRAMF          -0.146      -0.139      -0.134      -0.111      -0.089      -0.085      -0.076
    FHISP           -0.060      -0.054      -0.051      -0.035      -0.018      -0.015      -0.009
    OTHF             0.078       0.085       0.088       0.107       0.126       0.130       0.137
    WIC             -0.010      -0.006      -0.004       0.006       0.015       0.017       0.020

 OBGEST   ON
    PRECAREM         0.045       0.046       0.046       0.048       0.050       0.051       0.052
    PAYER           -0.024      -0.022      -0.021      -0.015      -0.008      -0.007      -0.005
    MHT              0.057       0.059       0.060       0.064       0.068       0.069       0.070
    MAGE            -0.004      -0.002      -0.001       0.005       0.011       0.012       0.014
    BMI              0.094       0.095       0.096       0.100       0.104       0.104       0.106
    MEDUC           -0.024      -0.021      -0.020      -0.014      -0.008      -0.007      -0.005
    CIG0            -0.012      -0.009      -0.008      -0.002       0.005       0.006       0.008
    AFRAMM          -0.109      -0.104      -0.101      -0.086      -0.072      -0.069      -0.063
    MHISP           -0.062      -0.058      -0.056      -0.045      -0.035      -0.033      -0.029
    OTHM            -0.157      -0.151      -0.148      -0.134      -0.119      -0.117      -0.111
    PRGBP           -0.399      -0.397      -0.396      -0.393      -0.389      -0.388      -0.386
    PRGDM           -0.185      -0.183      -0.182      -0.176      -0.171      -0.170      -0.168
    SEXINF          -0.057      -0.054      -0.054      -0.048      -0.043      -0.042      -0.040
    FAGE            -0.006      -0.005      -0.004      -0.001       0.003       0.003       0.004
    AFRAMF          -0.125      -0.120      -0.117      -0.103      -0.090      -0.087      -0.082
    FHISP           -0.071      -0.067      -0.065      -0.054      -0.044      -0.042      -0.039
    OTHF            -0.052      -0.047      -0.044      -0.030      -0.016      -0.013      -0.009
    WIC              0.001       0.003       0.004       0.010       0.016       0.018       0.020

 BWT      ON
    PRECAREM        -0.002      -0.001      -0.001      -0.001       0.000       0.000       0.001
    PAYER           -0.003      -0.002      -0.002       0.000       0.002       0.003       0.003
    AFRAMM          -0.154      -0.153      -0.152      -0.147      -0.142      -0.141      -0.139
    MHISP           -0.010      -0.008      -0.008      -0.004      -0.001       0.000       0.001
    OTHM            -0.047      -0.045      -0.044      -0.039      -0.034      -0.033      -0.032
    CIG0            -0.032      -0.031      -0.030      -0.028      -0.026      -0.026      -0.025
    MAGE            -0.018      -0.017      -0.017      -0.015      -0.013      -0.013      -0.012
    BMI              0.069       0.070       0.070       0.071       0.073       0.073       0.073
    MEDUC           -0.010      -0.010      -0.009      -0.007      -0.005      -0.005      -0.004
    PRGBP           -0.085      -0.084      -0.084      -0.083      -0.081      -0.081      -0.080
    PRGDM           -0.008      -0.008      -0.007      -0.005      -0.004      -0.003      -0.003
    MHT              0.127       0.127       0.128       0.129       0.130       0.131       0.131
    SEXINF           0.112       0.113       0.113       0.115       0.116       0.117       0.117
    FAGE            -0.007      -0.007      -0.006      -0.005      -0.004      -0.004      -0.004
    AFRAMF          -0.069      -0.067      -0.066      -0.062      -0.057      -0.056      -0.055
    FHISP           -0.057      -0.056      -0.055      -0.052      -0.048      -0.048      -0.046
    OTHF            -0.129      -0.127      -0.126      -0.122      -0.117      -0.116      -0.115
    WIC              0.000       0.001       0.002       0.004       0.006       0.006       0.007

 PRECAREM ON
    AFRAMF           0.065       0.070       0.072       0.085       0.097       0.099       0.104
    AFRAMM           0.131       0.136       0.139       0.152       0.167       0.169       0.174
    FHISP            0.024       0.027       0.029       0.038       0.048       0.050       0.053
    MHISP            0.042       0.045       0.047       0.057       0.066       0.068       0.072
    OTHF             0.046       0.051       0.053       0.066       0.079       0.082       0.086
    OTHM             0.085       0.090       0.092       0.105       0.118       0.121       0.125
    MAGE            -0.046      -0.045      -0.044      -0.039      -0.035      -0.034      -0.032
    MEDUC           -0.051      -0.048      -0.047      -0.042      -0.037      -0.036      -0.034
    PAYER           -0.117      -0.115      -0.114      -0.108      -0.103      -0.102      -0.100
    CIG0             0.018       0.020       0.021       0.027       0.032       0.033       0.036
    BMI             -0.029      -0.028      -0.028      -0.024      -0.021      -0.020      -0.019
    WIC             -0.064      -0.062      -0.061      -0.056      -0.051      -0.050      -0.048

 CIG0     ON
    AFRAMM          -0.697      -0.687      -0.681      -0.657      -0.630      -0.626      -0.616
    MHISP           -0.726      -0.719      -0.715      -0.695      -0.676      -0.672      -0.664
    OTHM            -0.378      -0.365      -0.360      -0.330      -0.300      -0.293      -0.283
    AFRAMF          -0.252      -0.244      -0.240      -0.218      -0.196      -0.192      -0.184
    FHISP           -0.510      -0.502      -0.499      -0.479      -0.459      -0.455      -0.448
    OTHF            -0.289      -0.279      -0.272      -0.242      -0.212      -0.208      -0.197

 MHT      ON
    AFRAMM          -0.007      -0.005      -0.005       0.000       0.004       0.005       0.006
    MHISP           -0.335      -0.333      -0.333      -0.329      -0.326      -0.325      -0.324
    OTHM            -0.487      -0.486      -0.485      -0.481      -0.476      -0.476      -0.474

 MEDUC    ON
    AFRAMM           0.013       0.018       0.022       0.037       0.052       0.055       0.061
    MHISP           -0.203      -0.198      -0.196      -0.183      -0.171      -0.168      -0.165
    OTHM            -0.248      -0.243      -0.241      -0.226      -0.212      -0.209      -0.204
    CIG0            -0.101      -0.098      -0.096      -0.088      -0.080      -0.078      -0.075

 BMI      ON
    MEDUC            0.116       0.118       0.120       0.127       0.134       0.136       0.138
    MAGE             0.206       0.209       0.209       0.215       0.220       0.221       0.223
    AFRAMM           0.012       0.016       0.018       0.028       0.038       0.040       0.043
    MHISP           -0.030      -0.026      -0.025      -0.016      -0.008      -0.006      -0.003
    OTHM            -0.286      -0.283      -0.281      -0.273      -0.264      -0.262      -0.259
    CIG0            -0.022      -0.020      -0.019      -0.014      -0.008      -0.008      -0.006

 PAYER    WITH
    WIC             -0.476      -0.473      -0.472      -0.466      -0.460      -0.460      -0.458
    BMI              0.154       0.155       0.156       0.161       0.165       0.166       0.168
    CIG0            -0.099      -0.097      -0.095      -0.088      -0.079      -0.078      -0.074

 FAGE     WITH
    MAGE             0.552       0.553       0.554       0.557       0.559       0.560       0.561

 FEDUC    WITH
    MEDUC            0.251       0.252       0.253       0.258       0.263       0.264       0.265

 WIC      WITH
    BMI             -0.089      -0.087      -0.086      -0.077      -0.069      -0.067      -0.064
    CIG0             0.112       0.115       0.117       0.125       0.135       0.136       0.140

 PRGBP    WITH
    PRECAREM        -0.020      -0.018      -0.017      -0.013      -0.008      -0.008      -0.006
    PRGDM            0.074       0.077       0.078       0.084       0.090       0.092       0.094

 PRGDM    WITH
    PRECAREM        -0.010      -0.009      -0.008      -0.002       0.003       0.003       0.006

 MEDUC    WITH
    MAGE             0.075       0.076       0.077       0.081       0.084       0.085       0.087

 OBGEST   WITH
    BWT              0.237       0.237       0.237       0.239       0.240       0.240       0.241

 Intercepts
    FAGE             0.023       0.024       0.025       0.028       0.031       0.032       0.033
    MAGE             0.597       0.598       0.598       0.601       0.603       0.604       0.605
    MHT             -0.037      -0.036      -0.036      -0.034      -0.033      -0.032      -0.032
    BMI             -0.045      -0.043      -0.042      -0.038      -0.034      -0.033      -0.032
    PRECAREM        -0.296      -0.295      -0.294      -0.290      -0.286      -0.285      -0.283
    OBGEST           0.090       0.092       0.092       0.098       0.103       0.104       0.106
    BWT             -0.189      -0.188      -0.188      -0.186      -0.184      -0.184      -0.183
    SOCADV           0.000       0.000       0.000       0.000       0.000       0.000       0.000

 Thresholds
    FEDUC$1         -2.532      -2.524      -2.521      -2.506      -2.490      -2.487      -2.483
    FEDUC$2         -0.876      -0.874      -0.872      -0.865      -0.858      -0.857      -0.855
    FEDUC$3         -0.079      -0.077      -0.077      -0.072      -0.068      -0.067      -0.066
    FEDUC$4          0.249       0.250       0.251       0.255       0.260       0.261       0.262
    FEDUC$5          2.458       2.461       2.464       2.478       2.494       2.497       2.505
    PAYER$1         -1.186      -1.182      -1.179      -1.170      -1.160      -1.159      -1.156
    MEDUC$1         -3.116      -3.111      -3.108      -3.085      -3.064      -3.056      -3.045
    MEDUC$2         -1.468      -1.465      -1.464      -1.452      -1.441      -1.438      -1.432
    MEDUC$3         -0.540      -0.539      -0.537      -0.531      -0.525      -0.524      -0.522
    MEDUC$4         -0.128      -0.126      -0.124      -0.120      -0.114      -0.114      -0.112
    MEDUC$5          2.669       2.681       2.686       2.707       2.725       2.729       2.736
    CIG0$1           1.712       1.715       1.717       1.724       1.732       1.734       1.736
    WIC$1            1.370       1.375       1.379       1.397       1.413       1.415       1.420
    PRGBP$1          1.373       1.375       1.376       1.384       1.391       1.393       1.396
    PRGDM$1          1.828       1.831       1.833       1.842       1.851       1.853       1.856

 Residual Variances
    FAGE             1.141       1.143       1.144       1.149       1.153       1.154       1.156
    MAGE             0.621       0.622       0.622       0.625       0.628       0.628       0.629
    MHT              0.428       0.428       0.428       0.430       0.431       0.431       0.431
    BMI              0.911       0.913       0.914       0.920       0.924       0.926       0.927
    PRECAREM         1.606       1.607       1.608       1.612       1.617       1.618       1.619
    OBGEST           1.430       1.431       1.432       1.436       1.441       1.442       1.444
    BWT              0.186       0.186       0.186       0.187       0.187       0.187       0.187
    SOCADV           1.000       1.000       1.000       1.000       1.000       1.000       1.000


CREDIBILITY INTERVALS OF STANDARDIZED MODEL RESULTS


STDYX Standardization

                  Lower .5%  Lower 2.5%    Lower 5%    Estimate    Upper 5%  Upper 2.5%   Upper .5%

 SOCADV   BY
    FAGE             0.559       0.560       0.561       0.563       0.566       0.566       0.567
    FEDUC            0.758       0.759       0.760       0.765       0.771       0.772       0.776
    MEDUC            0.797       0.800       0.801       0.806       0.811       0.812       0.814
    MHT              0.178       0.179       0.179       0.181       0.183       0.184       0.184
    CIG0            -0.531      -0.528      -0.527      -0.522      -0.516      -0.515      -0.513
    BMI             -0.586      -0.579      -0.576      -0.554      -0.533      -0.527      -0.520

 SOCADV   ON
    AFRAMM          -0.067      -0.065      -0.064      -0.061      -0.057      -0.056      -0.055
    MHISP           -0.139      -0.138      -0.138      -0.135      -0.132      -0.131      -0.130
    AFRAMF          -0.205      -0.204      -0.203      -0.200      -0.196      -0.196      -0.194
    FHISP           -0.195      -0.194      -0.194      -0.191      -0.188      -0.187      -0.186
    OTHM             0.140       0.141       0.142       0.145       0.149       0.149       0.151
    OTHF             0.000       0.001       0.001       0.005       0.008       0.008       0.010

 WIC      ON
    SOCADV          -0.730      -0.726      -0.722      -0.700      -0.677      -0.672      -0.661

 PAYER    ON
    SOCADV           0.780       0.783       0.785       0.800       0.815       0.818       0.826

 MAGE     ON
    SOCADV           0.701       0.702       0.702       0.706       0.709       0.709       0.710

 PRGBP    ON
    SOCADV          -0.220      -0.209      -0.201      -0.173      -0.143      -0.139      -0.125

 PRGDM    ON
    SOCADV          -0.097      -0.080      -0.074      -0.041      -0.006       0.001       0.012

 OBGEST   ON
    SOCADV           0.062       0.069       0.071       0.090       0.108       0.112       0.119

 BWT      ON
    SOCADV           0.044       0.050       0.053       0.069       0.085       0.088       0.095

 PRECAREM ON
    SOCADV          -0.044      -0.038      -0.035      -0.020      -0.004      -0.001       0.005

 FAGE     ON
    AFRAMF           0.012       0.013       0.013       0.015       0.017       0.017       0.018
    OTHF             0.025       0.025       0.026       0.027       0.029       0.029       0.030
    FHISP            0.000       0.001       0.001       0.003       0.005       0.005       0.006

 FEDUC    ON
    FAGE            -0.001       0.001       0.002       0.006       0.011       0.011       0.012
    AFRAMF           0.018       0.019       0.019       0.022       0.024       0.025       0.026
    FHISP           -0.045      -0.045      -0.044      -0.042      -0.039      -0.038      -0.037
    OTHF             0.022       0.023       0.023       0.026       0.028       0.028       0.029

 WIC      ON
    AFRAMF           0.042       0.043       0.044       0.047       0.051       0.052       0.053
    FHISP            0.044       0.045       0.045       0.048       0.051       0.052       0.053
    OTHF             0.041       0.043       0.043       0.047       0.051       0.051       0.053
    AFRAMM           0.066       0.067       0.067       0.071       0.074       0.075       0.077
    MHISP            0.049       0.050       0.051       0.054       0.057       0.058       0.059
    OTHM             0.063       0.065       0.065       0.070       0.074       0.075       0.076
    MEDUC            0.004       0.011       0.016       0.032       0.047       0.049       0.053
    MAGE            -0.070      -0.067      -0.066      -0.059      -0.052      -0.051      -0.050

 PAYER    ON
    AFRAMF          -0.037      -0.036      -0.035      -0.032      -0.028      -0.027      -0.025
    FHISP           -0.031      -0.030      -0.030      -0.027      -0.023      -0.023      -0.022
    OTHF            -0.037      -0.036      -0.035      -0.031      -0.028      -0.027      -0.026
    AFRAMM          -0.074      -0.072      -0.071      -0.068      -0.064      -0.064      -0.063
    MHISP           -0.050      -0.049      -0.049      -0.046      -0.043      -0.042      -0.041
    OTHM            -0.098      -0.097      -0.096      -0.092      -0.088      -0.088      -0.086
    FAGE            -0.010      -0.008      -0.007      -0.002       0.002       0.003       0.004
    FEDUC           -0.087      -0.080      -0.078      -0.066      -0.054      -0.052      -0.050

 MAGE     ON
    AFRAMM          -0.004      -0.003      -0.003      -0.001       0.001       0.002       0.003
    MHISP            0.009       0.010       0.010       0.012       0.014       0.015       0.015
    OTHM            -0.005      -0.004      -0.004      -0.002       0.000       0.000       0.001
    CIG0             0.005       0.006       0.007       0.011       0.015       0.016       0.018

 PRGBP    ON
    PAYER            0.026       0.031       0.033       0.046       0.058       0.060       0.064
    MAGE             0.037       0.039       0.041       0.048       0.056       0.058       0.061
    MEDUC            0.025       0.031       0.035       0.048       0.062       0.064       0.069
    MHT              0.014       0.016       0.016       0.020       0.023       0.024       0.025
    BMI              0.178       0.180       0.181       0.186       0.191       0.192       0.193
    SEXINF           0.008       0.009       0.010       0.013       0.016       0.017       0.018
    AFRAMM           0.008       0.010       0.011       0.017       0.023       0.024       0.026
    MHISP           -0.055      -0.054      -0.052      -0.047      -0.042      -0.041      -0.039
    OTHM            -0.025      -0.023      -0.022      -0.016      -0.010      -0.009      -0.007
    CIG0            -0.005      -0.001       0.000       0.010       0.019       0.021       0.023
    FAGE            -0.032      -0.030      -0.029      -0.023      -0.018      -0.016      -0.015
    AFRAMF          -0.039      -0.037      -0.036      -0.030      -0.024      -0.023      -0.021
    FHISP           -0.034      -0.032      -0.031      -0.026      -0.021      -0.020      -0.018
    OTHF            -0.052      -0.050      -0.049      -0.043      -0.038      -0.037      -0.035
    WIC             -0.061      -0.056      -0.054      -0.042      -0.030      -0.028      -0.024

 PRGDM    ON
    PAYER           -0.012      -0.008      -0.005       0.009       0.024       0.026       0.030
    MEDUC           -0.025      -0.019      -0.017      -0.001       0.015       0.018       0.024
    BMI              0.183       0.185       0.186       0.192       0.197       0.199       0.201
    MAGE             0.166       0.169       0.170       0.179       0.187       0.189       0.192
    OTHM             0.106       0.108       0.109       0.115       0.121       0.122       0.124
    AFRAMM          -0.014      -0.011      -0.010      -0.003       0.005       0.006       0.009
    MHISP           -0.001       0.002       0.003       0.009       0.015       0.016       0.019
    MHT             -0.080      -0.078      -0.077      -0.073      -0.069      -0.068      -0.066
    SEXINF           0.002       0.004       0.004       0.008       0.012       0.013       0.014
    CIG0             0.039       0.043       0.045       0.057       0.068       0.070       0.074
    FAGE             0.007       0.009       0.010       0.016       0.022       0.023       0.026
    AFRAMF          -0.046      -0.044      -0.042      -0.035      -0.028      -0.027      -0.024
    FHISP           -0.022      -0.020      -0.018      -0.012      -0.007      -0.006      -0.003
    OTHF             0.022       0.024       0.025       0.030       0.036       0.037       0.039
    WIC             -0.014      -0.009      -0.005       0.008       0.022       0.024       0.029

 OBGEST   ON
    PRECAREM         0.045       0.046       0.047       0.049       0.051       0.051       0.052
    PAYER           -0.030      -0.027      -0.026      -0.018      -0.011      -0.009      -0.006
    MHT              0.031       0.032       0.032       0.034       0.037       0.037       0.038
    MAGE            -0.003      -0.001      -0.001       0.004       0.009       0.010       0.012
    BMI              0.074       0.075       0.075       0.078       0.082       0.082       0.083
    MEDUC           -0.033      -0.030      -0.029      -0.020      -0.012      -0.010      -0.007
    CIG0            -0.011      -0.009      -0.007      -0.002       0.004       0.005       0.007
    AFRAMM          -0.026      -0.025      -0.024      -0.021      -0.017      -0.016      -0.015
    MHISP           -0.019      -0.018      -0.017      -0.014      -0.011      -0.010      -0.009
    OTHM            -0.038      -0.036      -0.036      -0.032      -0.029      -0.028      -0.027
    PRGBP           -0.320      -0.319      -0.318      -0.315      -0.312      -0.311      -0.310
    PRGDM           -0.151      -0.149      -0.148      -0.144      -0.140      -0.139      -0.137
    SEXINF          -0.022      -0.021      -0.021      -0.019      -0.017      -0.016      -0.016
    FAGE            -0.006      -0.005      -0.004      -0.001       0.003       0.003       0.004
    AFRAMF          -0.032      -0.031      -0.030      -0.027      -0.023      -0.023      -0.021
    FHISP           -0.021      -0.020      -0.019      -0.016      -0.013      -0.012      -0.011
    OTHF            -0.012      -0.011      -0.010      -0.007      -0.004      -0.003      -0.002
    WIC              0.001       0.003       0.005       0.012       0.020       0.021       0.024

 BWT      ON
    PRECAREM        -0.004      -0.004      -0.003      -0.001       0.000       0.001       0.002
    PAYER           -0.010      -0.008      -0.007       0.000       0.007       0.009       0.011
    AFRAMM          -0.103      -0.102      -0.102      -0.098      -0.095      -0.094      -0.093
    MHISP           -0.008      -0.007      -0.006      -0.004      -0.001       0.000       0.001
    OTHM            -0.031      -0.030      -0.029      -0.026      -0.023      -0.022      -0.021
    CIG0            -0.082      -0.079      -0.079      -0.073      -0.068      -0.067      -0.065
    MAGE            -0.043      -0.041      -0.040      -0.036      -0.031      -0.030      -0.029
    BMI              0.152       0.153       0.153       0.156       0.159       0.160       0.161
    MEDUC           -0.041      -0.038      -0.037      -0.029      -0.021      -0.020      -0.017
    PRGBP           -0.190      -0.188      -0.188      -0.185      -0.181      -0.181      -0.179
    PRGDM           -0.019      -0.017      -0.016      -0.012      -0.008      -0.007      -0.006
    MHT              0.190       0.191       0.191       0.193       0.195       0.196       0.196
    SEXINF           0.121       0.122       0.122       0.124       0.126       0.126       0.127
    FAGE            -0.020      -0.019      -0.018      -0.015      -0.012      -0.011      -0.010
    AFRAMF          -0.049      -0.048      -0.048      -0.044      -0.041      -0.041      -0.040
    FHISP           -0.047      -0.046      -0.045      -0.042      -0.040      -0.039      -0.038
    OTHF            -0.083      -0.082      -0.082      -0.079      -0.076      -0.075      -0.074
    WIC              0.001       0.004       0.005       0.012       0.019       0.020       0.022

 PRECAREM ON
    AFRAMF           0.017       0.018       0.019       0.022       0.025       0.026       0.027
    AFRAMM           0.031       0.032       0.033       0.036       0.040       0.040       0.042
    FHISP            0.007       0.008       0.009       0.011       0.014       0.015       0.016
    MHISP            0.013       0.014       0.014       0.017       0.020       0.021       0.022
    OTHF             0.011       0.012       0.012       0.015       0.018       0.019       0.020
    OTHM             0.020       0.021       0.022       0.025       0.028       0.029       0.030
    MAGE            -0.039      -0.038      -0.037      -0.033      -0.030      -0.029      -0.027
    MEDUC           -0.070      -0.067      -0.066      -0.059      -0.051      -0.050      -0.048
    PAYER           -0.143      -0.140      -0.139      -0.133      -0.127      -0.125      -0.123
    CIG0             0.016       0.018       0.019       0.024       0.030       0.031       0.033
    BMI             -0.023      -0.022      -0.021      -0.019      -0.016      -0.016      -0.014
    WIC             -0.076      -0.074      -0.072      -0.066      -0.060      -0.059      -0.057

 CIG0     ON
    AFRAMM          -0.180      -0.178      -0.177      -0.170      -0.164      -0.163      -0.160
    MHISP           -0.238      -0.236      -0.234      -0.228      -0.222      -0.221      -0.218
    OTHM            -0.098      -0.095      -0.093      -0.085      -0.078      -0.076      -0.074
    AFRAMF          -0.070      -0.068      -0.067      -0.061      -0.055      -0.054      -0.051
    FHISP           -0.162      -0.159      -0.158      -0.152      -0.146      -0.145      -0.142
    OTHF            -0.072      -0.069      -0.068      -0.060      -0.053      -0.052      -0.049

 MHT      ON
    AFRAMM          -0.003      -0.002      -0.002       0.000       0.002       0.002       0.003
    MHISP           -0.189      -0.189      -0.188      -0.186      -0.184      -0.184      -0.183
    OTHM            -0.218      -0.217      -0.217      -0.215      -0.213      -0.213      -0.212

 MEDUC    ON
    AFRAMM           0.002       0.003       0.004       0.006       0.009       0.009       0.010
    MHISP           -0.044      -0.043      -0.043      -0.040      -0.037      -0.036      -0.035
    OTHM            -0.043      -0.042      -0.041      -0.039      -0.036      -0.036      -0.035
    CIG0            -0.067      -0.065      -0.063      -0.058      -0.053      -0.052      -0.050

 BMI      ON
    MEDUC            0.204       0.209       0.213       0.227       0.242       0.244       0.249
    MAGE             0.225       0.227       0.228       0.234       0.240       0.241       0.243
    AFRAMM           0.004       0.005       0.005       0.008       0.011       0.012       0.013
    MHISP           -0.011      -0.010      -0.010      -0.006      -0.003      -0.002      -0.001
    OTHM            -0.087      -0.087      -0.086      -0.083      -0.081      -0.080      -0.079
    CIG0            -0.026      -0.023      -0.022      -0.016      -0.010      -0.009      -0.007

 PAYER    WITH
    WIC             -0.476      -0.473      -0.472      -0.466      -0.460      -0.460      -0.458
    BMI              0.160       0.162       0.163       0.168       0.173       0.174       0.175
    CIG0            -0.099      -0.097      -0.095      -0.088      -0.079      -0.078      -0.074

 FAGE     WITH
    MAGE             0.655       0.655       0.655       0.657       0.658       0.659       0.659

 FEDUC    WITH
    MEDUC            0.251       0.252       0.253       0.258       0.263       0.264       0.265

 WIC      WITH
    BMI             -0.093      -0.091      -0.090      -0.080      -0.072      -0.070      -0.067
    CIG0             0.112       0.115       0.117       0.125       0.135       0.136       0.140

 PRGBP    WITH
    PRECAREM        -0.015      -0.014      -0.013      -0.010      -0.007      -0.006      -0.005
    PRGDM            0.074       0.077       0.078       0.084       0.090       0.092       0.094

 PRGDM    WITH
    PRECAREM        -0.008      -0.007      -0.006      -0.002       0.002       0.003       0.004

 MEDUC    WITH
    MAGE             0.095       0.096       0.097       0.102       0.106       0.107       0.110

 OBGEST   WITH
    BWT              0.458       0.459       0.459       0.461       0.463       0.463       0.464

 Intercepts
    FAGE             0.018       0.019       0.019       0.022       0.024       0.024       0.025
    MAGE             0.541       0.542       0.542       0.544       0.547       0.547       0.548
    MHT             -0.053      -0.052      -0.052      -0.050      -0.047      -0.047      -0.046
    BMI             -0.044      -0.043      -0.042      -0.038      -0.034      -0.033      -0.031
    PRECAREM        -0.229      -0.228      -0.227      -0.224      -0.220      -0.220      -0.219
    OBGEST           0.070       0.071       0.072       0.076       0.080       0.081       0.082
    BWT             -0.409      -0.408      -0.407      -0.403      -0.399      -0.399      -0.397
    SOCADV           0.000       0.000       0.000       0.000       0.000       0.000       0.000

 Thresholds
    FEDUC$1         -1.567      -1.566      -1.565      -1.562      -1.558      -1.557      -1.556
    FEDUC$2         -0.543      -0.543      -0.542      -0.539      -0.537      -0.536      -0.535
    FEDUC$3         -0.049      -0.048      -0.048      -0.045      -0.042      -0.042      -0.041
    FEDUC$4          0.155       0.156       0.156       0.159       0.162       0.162       0.163
    FEDUC$5          1.538       1.540       1.541       1.545       1.549       1.550       1.552
    PAYER$1         -0.741      -0.740      -0.740      -0.737      -0.734      -0.733      -0.732
    MEDUC$1         -1.713      -1.712      -1.711      -1.708      -1.704      -1.703      -1.702
    MEDUC$2         -0.808      -0.807      -0.806      -0.803      -0.801      -0.800      -0.799
    MEDUC$3         -0.298      -0.297      -0.297      -0.294      -0.291      -0.291      -0.290
    MEDUC$4         -0.071      -0.070      -0.069      -0.066      -0.063      -0.063      -0.062
    MEDUC$5          1.491       1.493       1.494       1.498       1.502       1.503       1.505
    CIG0$1           1.436       1.438       1.439       1.445       1.450       1.452       1.454
    WIC$1            0.900       0.902       0.903       0.907       0.912       0.913       0.914
    PRGBP$1          1.331       1.333       1.334       1.342       1.348       1.350       1.353
    PRGDM$1          1.742       1.745       1.747       1.755       1.763       1.764       1.767

 Residual Variances
    FAGE             0.677       0.678       0.679       0.681       0.684       0.684       0.685
    MAGE             0.510       0.511       0.511       0.514       0.516       0.516       0.517
    MHT              0.895       0.895       0.896       0.897       0.898       0.898       0.898
    BMI              0.890       0.892       0.893       0.898       0.902       0.903       0.904
    PRECAREM         0.960       0.960       0.960       0.961       0.962       0.962       0.962
    OBGEST           0.865       0.866       0.866       0.868       0.870       0.871       0.872
    BWT              0.872       0.873       0.873       0.875       0.876       0.877       0.877
    SOCADV           0.819       0.820       0.820       0.822       0.824       0.825       0.825


CREDIBILITY INTERVALS OF TOTAL, TOTAL INDIRECT, SPECIFIC INDIRECT, AND DIRECT EFFECTS


                  Lower .5%  Lower 2.5%    Lower 5%    Estimate    Upper 5%  Upper 2.5%   Upper .5%

Effects from AFRAMM to SOCADV

  Total             -0.237      -0.231      -0.229      -0.216      -0.202      -0.200      -0.195
  Total indirect     0.000       0.000       0.000       0.000       0.000       0.000       0.000

  Direct
    SOCADV
    AFRAMM          -0.237      -0.231      -0.229      -0.216      -0.202      -0.200      -0.195


Effects from MHISP to SOCADV

  Total             -0.393      -0.390      -0.388      -0.379      -0.370      -0.369      -0.366
  Total indirect     0.000       0.000       0.000       0.000       0.000       0.000       0.000

  Direct
    SOCADV
    MHISP           -0.393      -0.390      -0.388      -0.379      -0.370      -0.369      -0.366


Effects from OTHM to SOCADV

  Total              0.498       0.503       0.504       0.518       0.530       0.533       0.538
  Total indirect     0.000       0.000       0.000       0.000       0.000       0.000       0.000

  Direct
    SOCADV
    OTHM             0.498       0.503       0.504       0.518       0.530       0.533       0.538


Effects from AFRAMF to SOCADV

  Total             -0.680      -0.675      -0.674      -0.662      -0.650      -0.647      -0.643
  Total indirect     0.000       0.000       0.000       0.000       0.000       0.000       0.000

  Direct
    SOCADV
    AFRAMF          -0.680      -0.675      -0.674      -0.662      -0.650      -0.647      -0.643


Effects from FHISP to SOCADV

  Total             -0.570      -0.566      -0.564      -0.555      -0.545      -0.544      -0.540
  Total indirect     0.000       0.000       0.000       0.000       0.000       0.000       0.000

  Direct
    SOCADV
    FHISP           -0.570      -0.566      -0.564      -0.555      -0.545      -0.544      -0.540


Effects from OTHF to SOCADV

  Total             -0.001       0.002       0.005       0.017       0.029       0.031       0.037
  Total indirect     0.000       0.000       0.000       0.000       0.000       0.000       0.000

  Direct
    SOCADV
    OTHF            -0.001       0.002       0.005       0.017       0.029       0.031       0.037


Effects from AFRAMM to CIG0

  Total             -0.575      -0.565      -0.560      -0.535      -0.509      -0.505      -0.495
  Total indirect     0.110       0.113       0.114       0.122       0.130       0.131       0.134

  Specific indirect 1
    CIG0
    SOCADV
    AFRAMM           0.110       0.113       0.114       0.122       0.130       0.131       0.134

  Direct
    CIG0
    AFRAMM          -0.697      -0.687      -0.681      -0.657      -0.630      -0.626      -0.616


Effects from MHISP to CIG0

  Total             -0.513      -0.505      -0.501      -0.481      -0.462      -0.458      -0.452
  Total indirect     0.205       0.207       0.208       0.214       0.220       0.221       0.224

  Specific indirect 1
    CIG0
    SOCADV
    MHISP            0.205       0.207       0.208       0.214       0.220       0.221       0.224

  Direct
    CIG0
    MHISP           -0.726      -0.719      -0.715      -0.695      -0.676      -0.672      -0.664


Effects from OTHM to CIG0

  Total             -0.672      -0.658      -0.651      -0.622      -0.590      -0.586      -0.576
  Total indirect    -0.305      -0.302      -0.301      -0.292      -0.284      -0.282      -0.279

  Specific indirect 1
    CIG0
    SOCADV
    OTHM            -0.305      -0.302      -0.301      -0.292      -0.284      -0.282      -0.279

  Direct
    CIG0
    OTHM            -0.378      -0.365      -0.360      -0.330      -0.300      -0.293      -0.283


Effects from AFRAMF to CIG0

  Total              0.122       0.129       0.133       0.156       0.177       0.180       0.189
  Total indirect     0.361       0.364       0.366       0.373       0.381       0.383       0.386

  Specific indirect 1
    CIG0
    SOCADV
    AFRAMF           0.361       0.364       0.366       0.373       0.381       0.383       0.386

  Direct
    CIG0
    AFRAMF          -0.252      -0.244      -0.240      -0.218      -0.196      -0.192      -0.184


Effects from FHISP to CIG0

  Total             -0.196      -0.189      -0.185      -0.166      -0.146      -0.142      -0.135
  Total indirect     0.304       0.306       0.307       0.313       0.319       0.320       0.323

  Specific indirect 1
    CIG0
    SOCADV
    FHISP            0.304       0.306       0.307       0.313       0.319       0.320       0.323

  Direct
    CIG0
    FHISP           -0.510      -0.502      -0.499      -0.479      -0.459      -0.455      -0.448


Effects from OTHF to CIG0

  Total             -0.300      -0.288      -0.282      -0.252      -0.223      -0.218      -0.207
  Total indirect    -0.021      -0.018      -0.016      -0.010      -0.003      -0.001       0.001

  Specific indirect 1
    CIG0
    SOCADV
    OTHF            -0.021      -0.018      -0.016      -0.010      -0.003      -0.001       0.001

  Direct
    CIG0
    OTHF            -0.289      -0.279      -0.272      -0.242      -0.212      -0.208      -0.197


Effects from AFRAMM to MEDUC

  Total             -0.228      -0.222      -0.219      -0.201      -0.184      -0.180      -0.173
  Total indirect    -0.270      -0.261      -0.258      -0.238      -0.218      -0.213      -0.207

  Specific indirect 1
    MEDUC
    CIG0
    AFRAMM           0.049       0.051       0.052       0.058       0.063       0.065       0.067

  Specific indirect 2
    MEDUC
    SOCADV
    AFRAMM          -0.314      -0.306      -0.303      -0.285      -0.266      -0.263      -0.256

  Specific indirect 3
    MEDUC
    CIG0
    SOCADV
    AFRAMM          -0.012      -0.012      -0.012      -0.011      -0.010      -0.009      -0.009

  Direct
    MEDUC
    AFRAMM           0.013       0.018       0.022       0.037       0.052       0.055       0.061


Effects from MHISP to MEDUC

  Total             -0.661      -0.656      -0.654      -0.642      -0.629      -0.627      -0.623
  Total indirect    -0.484      -0.478      -0.475      -0.458      -0.442      -0.439      -0.432

  Specific indirect 1
    MEDUC
    CIG0
    MHISP            0.052       0.055       0.055       0.061       0.067       0.068       0.070

  Specific indirect 2
    MEDUC
    SOCADV
    MHISP           -0.523      -0.518      -0.515      -0.501      -0.486      -0.483      -0.478

  Specific indirect 3
    MEDUC
    CIG0
    SOCADV
    MHISP           -0.021      -0.021      -0.020      -0.019      -0.017      -0.017      -0.016

  Direct
    MEDUC
    MHISP           -0.203      -0.198      -0.196      -0.183      -0.171      -0.168      -0.165


Effects from OTHM to MEDUC

  Total              0.485       0.492       0.495       0.512       0.529       0.532       0.538
  Total indirect     0.708       0.715       0.719       0.738       0.757       0.761       0.768

  Specific indirect 1
    MEDUC
    CIG0
    OTHM             0.023       0.025       0.025       0.029       0.033       0.034       0.035

  Specific indirect 2
    MEDUC
    SOCADV
    OTHM             0.652       0.660       0.663       0.684       0.703       0.707       0.715

  Specific indirect 3
    MEDUC
    CIG0
    SOCADV
    OTHM             0.022       0.023       0.023       0.026       0.028       0.028       0.029

  Direct
    MEDUC
    OTHM            -0.248      -0.243      -0.241      -0.226      -0.212      -0.209      -0.204


Effects from AFRAMF to MEDUC

  Total             -0.914      -0.909      -0.905      -0.887      -0.870      -0.867      -0.860
  Total indirect    -0.914      -0.909      -0.905      -0.887      -0.870      -0.867      -0.860

  Specific indirect 1
    MEDUC
    CIG0
    AFRAMF           0.015       0.016       0.017       0.019       0.022       0.022       0.023

  Specific indirect 2
    MEDUC
    SOCADV
    AFRAMF          -0.900      -0.894      -0.891      -0.874      -0.857      -0.853      -0.846

  Specific indirect 3
    MEDUC
    CIG0
    SOCADV
    AFRAMF          -0.038      -0.036      -0.036      -0.033      -0.030      -0.029      -0.028


Effects from FHISP to MEDUC

  Total             -0.738      -0.733      -0.731      -0.718      -0.705      -0.702      -0.697
  Total indirect    -0.738      -0.733      -0.731      -0.718      -0.705      -0.702      -0.697

  Specific indirect 1
    MEDUC
    CIG0
    FHISP            0.036       0.037       0.038       0.042       0.046       0.047       0.049

  Specific indirect 2
    MEDUC
    SOCADV
    FHISP           -0.752      -0.748      -0.745      -0.733      -0.720      -0.718      -0.713

  Specific indirect 3
    MEDUC
    CIG0
    SOCADV
    FHISP           -0.032      -0.031      -0.030      -0.028      -0.025      -0.024      -0.024


Effects from OTHF to MEDUC

  Total              0.020       0.026       0.029       0.045       0.061       0.065       0.071
  Total indirect     0.020       0.026       0.029       0.045       0.061       0.065       0.071

  Specific indirect 1
    MEDUC
    CIG0
    OTHF             0.016       0.017       0.018       0.021       0.025       0.025       0.027

  Specific indirect 2
    MEDUC
    SOCADV
    OTHF            -0.003       0.003       0.006       0.023       0.038       0.041       0.048

  Specific indirect 3
    MEDUC
    CIG0
    SOCADV
    OTHF             0.000       0.000       0.000       0.001       0.001       0.002       0.002


Effects from AFRAMM to MEDUC

  Total             -0.228      -0.222      -0.219      -0.201      -0.184      -0.180      -0.173
  Total indirect    -0.270      -0.261      -0.258      -0.238      -0.218      -0.213      -0.207

  Specific indirect 1
    MEDUC
    CIG0
    AFRAMM           0.049       0.051       0.052       0.058       0.063       0.065       0.067

  Specific indirect 2
    MEDUC
    SOCADV
    AFRAMM          -0.314      -0.306      -0.303      -0.285      -0.266      -0.263      -0.256

  Specific indirect 3
    MEDUC
    CIG0
    SOCADV
    AFRAMM          -0.012      -0.012      -0.012      -0.011      -0.010      -0.009      -0.009

  Direct
    MEDUC
    AFRAMM           0.013       0.018       0.022       0.037       0.052       0.055       0.061


Effects from MHISP to MEDUC

  Total             -0.661      -0.656      -0.654      -0.642      -0.629      -0.627      -0.623
  Total indirect    -0.484      -0.478      -0.475      -0.458      -0.442      -0.439      -0.432

  Specific indirect 1
    MEDUC
    CIG0
    MHISP            0.052       0.055       0.055       0.061       0.067       0.068       0.070

  Specific indirect 2
    MEDUC
    SOCADV
    MHISP           -0.523      -0.518      -0.515      -0.501      -0.486      -0.483      -0.478

  Specific indirect 3
    MEDUC
    CIG0
    SOCADV
    MHISP           -0.021      -0.021      -0.020      -0.019      -0.017      -0.017      -0.016

  Direct
    MEDUC
    MHISP           -0.203      -0.198      -0.196      -0.183      -0.171      -0.168      -0.165


Effects from OTHM to MEDUC

  Total              0.485       0.492       0.495       0.512       0.529       0.532       0.538
  Total indirect     0.708       0.715       0.719       0.738       0.757       0.761       0.768

  Specific indirect 1
    MEDUC
    CIG0
    OTHM             0.023       0.025       0.025       0.029       0.033       0.034       0.035

  Specific indirect 2
    MEDUC
    SOCADV
    OTHM             0.652       0.660       0.663       0.684       0.703       0.707       0.715

  Specific indirect 3
    MEDUC
    CIG0
    SOCADV
    OTHM             0.022       0.023       0.023       0.026       0.028       0.028       0.029

  Direct
    MEDUC
    OTHM            -0.248      -0.243      -0.241      -0.226      -0.212      -0.209      -0.204


Effects from AFRAMF to MEDUC

  Total             -0.914      -0.909      -0.905      -0.887      -0.870      -0.867      -0.860
  Total indirect    -0.914      -0.909      -0.905      -0.887      -0.870      -0.867      -0.860

  Specific indirect 1
    MEDUC
    CIG0
    AFRAMF           0.015       0.016       0.017       0.019       0.022       0.022       0.023

  Specific indirect 2
    MEDUC
    SOCADV
    AFRAMF          -0.900      -0.894      -0.891      -0.874      -0.857      -0.853      -0.846

  Specific indirect 3
    MEDUC
    CIG0
    SOCADV
    AFRAMF          -0.038      -0.036      -0.036      -0.033      -0.030      -0.029      -0.028


Effects from FHISP to MEDUC

  Total             -0.738      -0.733      -0.731      -0.718      -0.705      -0.702      -0.697
  Total indirect    -0.738      -0.733      -0.731      -0.718      -0.705      -0.702      -0.697

  Specific indirect 1
    MEDUC
    CIG0
    FHISP            0.036       0.037       0.038       0.042       0.046       0.047       0.049

  Specific indirect 2
    MEDUC
    SOCADV
    FHISP           -0.752      -0.748      -0.745      -0.733      -0.720      -0.718      -0.713

  Specific indirect 3
    MEDUC
    CIG0
    SOCADV
    FHISP           -0.032      -0.031      -0.030      -0.028      -0.025      -0.024      -0.024


Effects from OTHF to MEDUC

  Total              0.020       0.026       0.029       0.045       0.061       0.065       0.071
  Total indirect     0.020       0.026       0.029       0.045       0.061       0.065       0.071

  Specific indirect 1
    MEDUC
    CIG0
    OTHF             0.016       0.017       0.018       0.021       0.025       0.025       0.027

  Specific indirect 2
    MEDUC
    SOCADV
    OTHF            -0.003       0.003       0.006       0.023       0.038       0.041       0.048

  Specific indirect 3
    MEDUC
    CIG0
    SOCADV
    OTHF             0.000       0.000       0.000       0.001       0.001       0.002       0.002


Effects from AFRAMM to FEDUC

  Total             -0.265      -0.259      -0.256      -0.241      -0.226      -0.224      -0.218
  Total indirect    -0.265      -0.259      -0.256      -0.241      -0.226      -0.224      -0.218

  Specific indirect 1
    FEDUC
    SOCADV
    AFRAMM          -0.264      -0.258      -0.255      -0.240      -0.225      -0.223      -0.217

  Specific indirect 2
    FEDUC
    FAGE
    SOCADV
    AFRAMM          -0.002      -0.002      -0.002      -0.001       0.000       0.000       0.000


Effects from MHISP to FEDUC

  Total             -0.440      -0.436      -0.434      -0.424      -0.414      -0.412      -0.409
  Total indirect    -0.440      -0.436      -0.434      -0.424      -0.414      -0.412      -0.409

  Specific indirect 1
    FEDUC
    SOCADV
    MHISP           -0.439      -0.435      -0.433      -0.422      -0.412      -0.410      -0.406

  Specific indirect 2
    FEDUC
    FAGE
    SOCADV
    MHISP           -0.004      -0.003      -0.003      -0.002      -0.001       0.000       0.000


Effects from OTHM to FEDUC

  Total              0.557       0.562       0.565       0.579       0.594       0.596       0.602
  Total indirect     0.557       0.562       0.565       0.579       0.594       0.596       0.602

  Specific indirect 1
    FEDUC
    SOCADV
    OTHM             0.553       0.559       0.562       0.576       0.592       0.594       0.600

  Specific indirect 2
    FEDUC
    FAGE
    SOCADV
    OTHM             0.000       0.001       0.001       0.003       0.005       0.005       0.005


Effects from AFRAMF to FEDUC

  Total             -0.658      -0.654      -0.650      -0.636      -0.621      -0.619      -0.612
  Total indirect    -0.766      -0.760      -0.756      -0.740      -0.723      -0.720      -0.715

  Specific indirect 1
    FEDUC
    FAGE
    AFRAMF           0.000       0.000       0.000       0.000       0.001       0.001       0.001

  Specific indirect 2
    FEDUC
    SOCADV
    AFRAMF          -0.766      -0.758      -0.755      -0.737      -0.719      -0.716      -0.711

  Specific indirect 3
    FEDUC
    FAGE
    SOCADV
    AFRAMF          -0.006      -0.006      -0.006      -0.003      -0.001      -0.001       0.000

  Direct
    FEDUC
    AFRAMF           0.084       0.090       0.092       0.104       0.117       0.120       0.125


Effects from FHISP to FEDUC

  Total             -0.815      -0.810      -0.808      -0.797      -0.785      -0.783      -0.779
  Total indirect    -0.644      -0.638      -0.635      -0.621      -0.607      -0.604      -0.600

  Specific indirect 1
    FEDUC
    FAGE
    FHISP            0.000       0.000       0.000       0.000       0.000       0.000       0.000

  Specific indirect 2
    FEDUC
    SOCADV
    FHISP           -0.644      -0.636      -0.633      -0.618      -0.603      -0.600      -0.595

  Specific indirect 3
    FEDUC
    FAGE
    SOCADV
    FHISP           -0.005      -0.005      -0.005      -0.003      -0.001      -0.001       0.000

  Direct
    FEDUC
    FHISP           -0.192      -0.188      -0.186      -0.176      -0.166      -0.164      -0.159


Effects from OTHF to FEDUC

  Total              0.134       0.140       0.143       0.158       0.173       0.176       0.181
  Total indirect    -0.001       0.004       0.007       0.020       0.034       0.036       0.041

  Specific indirect 1
    FEDUC
    FAGE
    OTHF             0.000       0.000       0.000       0.001       0.002       0.002       0.002

  Specific indirect 2
    FEDUC
    SOCADV
    OTHF            -0.002       0.003       0.005       0.019       0.032       0.035       0.041

  Specific indirect 3
    FEDUC
    FAGE
    SOCADV
    OTHF             0.000       0.000       0.000       0.000       0.000       0.000       0.000

  Direct
    FEDUC
    OTHF             0.120       0.124       0.126       0.138       0.149       0.151       0.156


Effects from AFRAMM to FEDUC

  Total             -0.265      -0.259      -0.256      -0.241      -0.226      -0.224      -0.218
  Total indirect    -0.265      -0.259      -0.256      -0.241      -0.226      -0.224      -0.218

  Specific indirect 1
    FEDUC
    SOCADV
    AFRAMM          -0.264      -0.258      -0.255      -0.240      -0.225      -0.223      -0.217

  Specific indirect 2
    FEDUC
    FAGE
    SOCADV
    AFRAMM          -0.002      -0.002      -0.002      -0.001       0.000       0.000       0.000


Effects from MHISP to FEDUC

  Total             -0.440      -0.436      -0.434      -0.424      -0.414      -0.412      -0.409
  Total indirect    -0.440      -0.436      -0.434      -0.424      -0.414      -0.412      -0.409

  Specific indirect 1
    FEDUC
    SOCADV
    MHISP           -0.439      -0.435      -0.433      -0.422      -0.412      -0.410      -0.406

  Specific indirect 2
    FEDUC
    FAGE
    SOCADV
    MHISP           -0.004      -0.003      -0.003      -0.002      -0.001       0.000       0.000


Effects from OTHM to FEDUC

  Total              0.557       0.562       0.565       0.579       0.594       0.596       0.602
  Total indirect     0.557       0.562       0.565       0.579       0.594       0.596       0.602

  Specific indirect 1
    FEDUC
    SOCADV
    OTHM             0.553       0.559       0.562       0.576       0.592       0.594       0.600

  Specific indirect 2
    FEDUC
    FAGE
    SOCADV
    OTHM             0.000       0.001       0.001       0.003       0.005       0.005       0.005


Effects from AFRAMF to FEDUC

  Total             -0.658      -0.654      -0.650      -0.636      -0.621      -0.619      -0.612
  Total indirect    -0.766      -0.760      -0.756      -0.740      -0.723      -0.720      -0.715

  Specific indirect 1
    FEDUC
    FAGE
    AFRAMF           0.000       0.000       0.000       0.000       0.001       0.001       0.001

  Specific indirect 2
    FEDUC
    SOCADV
    AFRAMF          -0.766      -0.758      -0.755      -0.737      -0.719      -0.716      -0.711

  Specific indirect 3
    FEDUC
    FAGE
    SOCADV
    AFRAMF          -0.006      -0.006      -0.006      -0.003      -0.001      -0.001       0.000

  Direct
    FEDUC
    AFRAMF           0.084       0.090       0.092       0.104       0.117       0.120       0.125


Effects from FHISP to FEDUC

  Total             -0.815      -0.810      -0.808      -0.797      -0.785      -0.783      -0.779
  Total indirect    -0.644      -0.638      -0.635      -0.621      -0.607      -0.604      -0.600

  Specific indirect 1
    FEDUC
    FAGE
    FHISP            0.000       0.000       0.000       0.000       0.000       0.000       0.000

  Specific indirect 2
    FEDUC
    SOCADV
    FHISP           -0.644      -0.636      -0.633      -0.618      -0.603      -0.600      -0.595

  Specific indirect 3
    FEDUC
    FAGE
    SOCADV
    FHISP           -0.005      -0.005      -0.005      -0.003      -0.001      -0.001       0.000

  Direct
    FEDUC
    FHISP           -0.192      -0.188      -0.186      -0.176      -0.166      -0.164      -0.159


Effects from OTHF to FEDUC

  Total              0.134       0.140       0.143       0.158       0.173       0.176       0.181
  Total indirect    -0.001       0.004       0.007       0.020       0.034       0.036       0.041

  Specific indirect 1
    FEDUC
    FAGE
    OTHF             0.000       0.000       0.000       0.001       0.002       0.002       0.002

  Specific indirect 2
    FEDUC
    SOCADV
    OTHF            -0.002       0.003       0.005       0.019       0.032       0.035       0.041

  Specific indirect 3
    FEDUC
    FAGE
    SOCADV
    OTHF             0.000       0.000       0.000       0.000       0.000       0.000       0.000

  Direct
    FEDUC
    OTHF             0.120       0.124       0.126       0.138       0.149       0.151       0.156


Effects from AFRAMM to MAGE

  Total             -0.174      -0.171      -0.169      -0.160      -0.150      -0.149      -0.145
  Total indirect    -0.173      -0.169      -0.168      -0.158      -0.148      -0.146      -0.143

  Specific indirect 1
    MAGE
    CIG0
    AFRAMM          -0.011      -0.010      -0.009      -0.007      -0.004      -0.004      -0.003

  Specific indirect 2
    MAGE
    SOCADV
    AFRAMM          -0.167      -0.163      -0.162      -0.152      -0.143      -0.141      -0.138

  Specific indirect 3
    MAGE
    CIG0
    SOCADV
    AFRAMM           0.001       0.001       0.001       0.001       0.002       0.002       0.002

  Direct
    MAGE
    AFRAMM          -0.013      -0.011      -0.009      -0.002       0.005       0.006       0.009


Effects from MHISP to MAGE

  Total             -0.248      -0.245      -0.244      -0.238      -0.232      -0.231      -0.229
  Total indirect    -0.284      -0.281      -0.280      -0.273      -0.265      -0.264      -0.262

  Specific indirect 1
    MAGE
    CIG0
    MHISP           -0.012      -0.010      -0.010      -0.007      -0.005      -0.004      -0.003

  Specific indirect 2
    MAGE
    SOCADV
    MHISP           -0.278      -0.275      -0.274      -0.268      -0.261      -0.260      -0.257

  Specific indirect 3
    MAGE
    CIG0
    SOCADV
    MHISP            0.001       0.001       0.001       0.002       0.003       0.003       0.004

  Direct
    MAGE
    MHISP            0.026       0.028       0.029       0.034       0.040       0.041       0.043


Effects from OTHM to MAGE

  Total              0.337       0.341       0.342       0.351       0.359       0.361       0.364
  Total indirect     0.344       0.348       0.350       0.359       0.368       0.369       0.373

  Specific indirect 1
    MAGE
    CIG0
    OTHM            -0.006      -0.005      -0.005      -0.003      -0.002      -0.002      -0.001

  Specific indirect 2
    MAGE
    SOCADV
    OTHM             0.351       0.354       0.356       0.365       0.374       0.377       0.380

  Specific indirect 3
    MAGE
    CIG0
    SOCADV
    OTHM            -0.005      -0.004      -0.004      -0.003      -0.002      -0.002      -0.001

  Direct
    MAGE
    OTHM            -0.018      -0.016      -0.015      -0.008      -0.002      -0.001       0.002


Effects from AFRAMF to MAGE

  Total             -0.478      -0.475      -0.473      -0.465      -0.457      -0.456      -0.453
  Total indirect    -0.478      -0.475      -0.473      -0.465      -0.457      -0.456      -0.453

  Specific indirect 1
    MAGE
    CIG0
    AFRAMF          -0.004      -0.003      -0.003      -0.002      -0.001      -0.001      -0.001

  Specific indirect 2
    MAGE
    SOCADV
    AFRAMF          -0.480      -0.477      -0.475      -0.467      -0.459      -0.457      -0.454

  Specific indirect 3
    MAGE
    CIG0
    SOCADV
    AFRAMF           0.002       0.002       0.003       0.004       0.005       0.006       0.006


Effects from FHISP to MAGE

  Total             -0.403      -0.400      -0.399      -0.393      -0.387      -0.386      -0.384
  Total indirect    -0.403      -0.400      -0.399      -0.393      -0.387      -0.386      -0.384

  Specific indirect 1
    MAGE
    CIG0
    FHISP           -0.008      -0.007      -0.007      -0.005      -0.003      -0.003      -0.002

  Specific indirect 2
    MAGE
    SOCADV
    FHISP           -0.401      -0.399      -0.398      -0.391      -0.385      -0.384      -0.382

  Specific indirect 3
    MAGE
    CIG0
    SOCADV
    FHISP            0.001       0.002       0.002       0.003       0.004       0.005       0.005


Effects from OTHF to MAGE

  Total             -0.003      -0.001       0.001       0.009       0.018       0.019       0.023
  Total indirect    -0.003      -0.001       0.001       0.009       0.018       0.019       0.023

  Specific indirect 1
    MAGE
    CIG0
    OTHF            -0.004      -0.004      -0.004      -0.003      -0.002      -0.001      -0.001

  Specific indirect 2
    MAGE
    SOCADV
    OTHF            -0.001       0.002       0.004       0.012       0.021       0.022       0.026

  Specific indirect 3
    MAGE
    CIG0
    SOCADV
    OTHF             0.000       0.000       0.000       0.000       0.000       0.000       0.000


Effects from AFRAMM to FAGE

  Total             -0.157      -0.153      -0.152      -0.143      -0.134      -0.132      -0.129
  Total indirect    -0.157      -0.153      -0.152      -0.143      -0.134      -0.132      -0.129

  Specific indirect 1
    FAGE
    SOCADV
    AFRAMM          -0.157      -0.153      -0.152      -0.143      -0.134      -0.132      -0.129


Effects from MHISP to FAGE

  Total             -0.260      -0.258      -0.257      -0.251      -0.246      -0.245      -0.242
  Total indirect    -0.260      -0.258      -0.257      -0.251      -0.246      -0.245      -0.242

  Specific indirect 1
    FAGE
    SOCADV
    MHISP           -0.260      -0.258      -0.257      -0.251      -0.246      -0.245      -0.242


Effects from OTHM to FAGE

  Total              0.330       0.333       0.335       0.343       0.352       0.353       0.357
  Total indirect     0.330       0.333       0.335       0.343       0.352       0.353       0.357

  Specific indirect 1
    FAGE
    SOCADV
    OTHM             0.330       0.333       0.335       0.343       0.352       0.353       0.357


Effects from AFRAMF to FAGE

  Total             -0.396      -0.392      -0.390      -0.381      -0.372      -0.370      -0.367
  Total indirect    -0.452      -0.449      -0.447      -0.439      -0.430      -0.429      -0.426

  Specific indirect 1
    FAGE
    SOCADV
    AFRAMF          -0.452      -0.449      -0.447      -0.439      -0.430      -0.429      -0.426

  Direct
    FAGE
    AFRAMF           0.046       0.049       0.051       0.058       0.065       0.066       0.068


Effects from FHISP to FAGE

  Total             -0.369      -0.366      -0.365      -0.358      -0.351      -0.349      -0.347
  Total indirect    -0.379      -0.376      -0.375      -0.368      -0.361      -0.360      -0.358

  Specific indirect 1
    FAGE
    SOCADV
    FHISP           -0.379      -0.376      -0.375      -0.368      -0.361      -0.360      -0.358

  Direct
    FAGE
    FHISP            0.001       0.003       0.004       0.010       0.016       0.017       0.019


Effects from OTHF to FAGE

  Total              0.115       0.118       0.120       0.130       0.140       0.141       0.146
  Total indirect    -0.001       0.002       0.003       0.011       0.019       0.020       0.024

  Specific indirect 1
    FAGE
    SOCADV
    OTHF            -0.001       0.002       0.003       0.011       0.019       0.020       0.024

  Direct
    FAGE
    OTHF             0.107       0.110       0.111       0.118       0.126       0.127       0.129


Effects from AFRAMM to BMI

  Total              0.074       0.077       0.078       0.085       0.092       0.093       0.096
  Total indirect     0.047       0.049       0.051       0.057       0.064       0.065       0.067

  Specific indirect 1
    BMI
    MEDUC
    AFRAMM           0.001       0.002       0.003       0.005       0.007       0.007       0.008

  Specific indirect 2
    BMI
    CIG0
    AFRAMM           0.004       0.005       0.006       0.009       0.012       0.013       0.014

  Specific indirect 3
    BMI
    MAGE
    AFRAMM          -0.003      -0.002      -0.002       0.000       0.001       0.001       0.002

  Specific indirect 4
    BMI
    SOCADV
    AFRAMM           0.097       0.100       0.102       0.110       0.118       0.119       0.122

  Specific indirect 5
    BMI
    MEDUC
    CIG0
    AFRAMM           0.006       0.007       0.007       0.007       0.008       0.008       0.008

  Specific indirect 6
    BMI
    MEDUC
    SOCADV
    AFRAMM          -0.042      -0.040      -0.040      -0.036      -0.033      -0.032      -0.031

  Specific indirect 7
    BMI
    CIG0
    SOCADV
    AFRAMM          -0.003      -0.002      -0.002      -0.002      -0.001      -0.001      -0.001

  Specific indirect 8
    BMI
    MAGE
    CIG0
    AFRAMM          -0.002      -0.002      -0.002      -0.001      -0.001      -0.001      -0.001

  Specific indirect 9
    BMI
    MAGE
    SOCADV
    AFRAMM          -0.036      -0.035      -0.035      -0.033      -0.031      -0.030      -0.029

  Specific indirect 10
    BMI
    MEDUC
    CIG0
    SOCADV
    AFRAMM          -0.002      -0.002      -0.001      -0.001      -0.001      -0.001      -0.001

  Specific indirect 11
    BMI
    MAGE
    CIG0
    SOCADV
    AFRAMM           0.000       0.000       0.000       0.000       0.000       0.000       0.000

  Direct
    BMI
    AFRAMM           0.012       0.016       0.018       0.028       0.038       0.040       0.043


Effects from MHISP to BMI

  Total              0.042       0.044       0.045       0.050       0.056       0.057       0.059
  Total indirect     0.058       0.060       0.061       0.067       0.072       0.073       0.075

  Specific indirect 1
    BMI
    MEDUC
    MHISP           -0.026      -0.025      -0.025      -0.023      -0.022      -0.022      -0.021

  Specific indirect 2
    BMI
    CIG0
    MHISP            0.004       0.005       0.006       0.010       0.013       0.014       0.015

  Specific indirect 3
    BMI
    MAGE
    MHISP            0.005       0.006       0.006       0.007       0.009       0.009       0.009

  Specific indirect 4
    BMI
    SOCADV
    MHISP            0.178       0.181       0.184       0.193       0.202       0.204       0.207

  Specific indirect 5
    BMI
    MEDUC
    CIG0
    MHISP            0.007       0.007       0.007       0.008       0.008       0.009       0.009

  Specific indirect 6
    BMI
    MEDUC
    SOCADV
    MHISP           -0.071      -0.070      -0.069      -0.064      -0.059      -0.058      -0.056

  Specific indirect 7
    BMI
    CIG0
    SOCADV
    MHISP           -0.005      -0.004      -0.004      -0.003      -0.002      -0.002      -0.001

  Specific indirect 8
    BMI
    MAGE
    CIG0
    MHISP           -0.003      -0.002      -0.002      -0.002      -0.001      -0.001      -0.001

  Specific indirect 9
    BMI
    MAGE
    SOCADV
    MHISP           -0.061      -0.060      -0.060      -0.057      -0.055      -0.055      -0.054

  Specific indirect 10
    BMI
    MEDUC
    CIG0
    SOCADV
    MHISP           -0.003      -0.003      -0.003      -0.002      -0.002      -0.002      -0.002

  Specific indirect 11
    BMI
    MAGE
    CIG0
    SOCADV
    MHISP            0.000       0.000       0.000       0.000       0.001       0.001       0.001

  Direct
    BMI
    MHISP           -0.030      -0.026      -0.025      -0.016      -0.008      -0.006      -0.003


Effects from OTHM to BMI

  Total             -0.397      -0.394      -0.393      -0.387      -0.380      -0.379      -0.377
  Total indirect    -0.124      -0.121      -0.120      -0.114      -0.108      -0.107      -0.105

  Specific indirect 1
    BMI
    MEDUC
    OTHM            -0.033      -0.032      -0.032      -0.029      -0.026      -0.025      -0.024

  Specific indirect 2
    BMI
    CIG0
    OTHM             0.002       0.002       0.003       0.005       0.006       0.007       0.007

  Specific indirect 3
    BMI
    MAGE
    OTHM            -0.004      -0.003      -0.003      -0.002       0.000       0.000       0.000

  Specific indirect 4
    BMI
    SOCADV
    OTHM            -0.283      -0.278      -0.276      -0.263      -0.250      -0.247      -0.243

  Specific indirect 5
    BMI
    MEDUC
    CIG0
    OTHM             0.003       0.003       0.003       0.004       0.004       0.004       0.004

  Specific indirect 6
    BMI
    MEDUC
    SOCADV
    OTHM             0.076       0.079       0.081       0.087       0.094       0.095       0.097

  Specific indirect 7
    BMI
    CIG0
    SOCADV
    OTHM             0.002       0.002       0.002       0.004       0.005       0.006       0.006

  Specific indirect 8
    BMI
    MAGE
    CIG0
    OTHM            -0.001      -0.001      -0.001      -0.001       0.000       0.000       0.000

  Specific indirect 9
    BMI
    MAGE
    SOCADV
    OTHM             0.074       0.075       0.075       0.078       0.082       0.082       0.083

  Specific indirect 10
    BMI
    MEDUC
    CIG0
    SOCADV
    OTHM             0.003       0.003       0.003       0.003       0.004       0.004       0.004

  Specific indirect 11
    BMI
    MAGE
    CIG0
    SOCADV
    OTHM            -0.001      -0.001      -0.001      -0.001       0.000       0.000       0.000

  Direct
    BMI
    OTHM            -0.286      -0.283      -0.281      -0.273      -0.264      -0.262      -0.259


Effects from AFRAMF to BMI

  Total              0.116       0.117       0.118       0.121       0.125       0.126       0.127
  Total indirect     0.116       0.117       0.118       0.121       0.125       0.126       0.127

  Specific indirect 1
    BMI
    CIG0
    AFRAMF           0.001       0.002       0.002       0.003       0.004       0.004       0.005

  Specific indirect 2
    BMI
    SOCADV
    AFRAMF           0.315       0.320       0.323       0.336       0.350       0.352       0.357

  Specific indirect 3
    BMI
    MEDUC
    CIG0
    AFRAMF           0.002       0.002       0.002       0.002       0.003       0.003       0.003

  Specific indirect 4
    BMI
    MEDUC
    SOCADV
    AFRAMF          -0.122      -0.120      -0.119      -0.111      -0.104      -0.102      -0.099

  Specific indirect 5
    BMI
    CIG0
    SOCADV
    AFRAMF          -0.008      -0.007      -0.007      -0.005      -0.003      -0.003      -0.002

  Specific indirect 6
    BMI
    MAGE
    CIG0
    AFRAMF          -0.001      -0.001      -0.001       0.000       0.000       0.000       0.000

  Specific indirect 7
    BMI
    MAGE
    SOCADV
    AFRAMF          -0.105      -0.104      -0.103      -0.100      -0.097      -0.097      -0.096

  Specific indirect 8
    BMI
    MEDUC
    CIG0
    SOCADV
    AFRAMF          -0.005      -0.005      -0.004      -0.004      -0.004      -0.004      -0.004

  Specific indirect 9
    BMI
    MAGE
    CIG0
    SOCADV
    AFRAMF           0.000       0.000       0.001       0.001       0.001       0.001       0.001


Effects from FHISP to BMI

  Total              0.103       0.104       0.105       0.108       0.112       0.113       0.114
  Total indirect     0.103       0.104       0.105       0.108       0.112       0.113       0.114

  Specific indirect 1
    BMI
    CIG0
    FHISP            0.003       0.004       0.004       0.007       0.009       0.010       0.010

  Specific indirect 2
    BMI
    SOCADV
    FHISP            0.266       0.269       0.272       0.282       0.292       0.294       0.297

  Specific indirect 3
    BMI
    MEDUC
    CIG0
    FHISP            0.005       0.005       0.005       0.005       0.006       0.006       0.006

  Specific indirect 4
    BMI
    MEDUC
    SOCADV
    FHISP           -0.102      -0.100      -0.099      -0.093      -0.087      -0.086      -0.084

  Specific indirect 5
    BMI
    CIG0
    SOCADV
    FHISP           -0.007      -0.006      -0.006      -0.004      -0.003      -0.002      -0.002

  Specific indirect 6
    BMI
    MAGE
    CIG0
    FHISP           -0.002      -0.002      -0.001      -0.001      -0.001      -0.001       0.000

  Specific indirect 7
    BMI
    MAGE
    SOCADV
    FHISP           -0.088      -0.087      -0.086      -0.084      -0.082      -0.081      -0.081

  Specific indirect 8
    BMI
    MEDUC
    CIG0
    SOCADV
    FHISP           -0.004      -0.004      -0.004      -0.003      -0.003      -0.003      -0.003

  Specific indirect 9
    BMI
    MAGE
    CIG0
    SOCADV
    FHISP            0.000       0.000       0.000       0.001       0.001       0.001       0.001


Effects from OTHF to BMI

  Total             -0.001       0.000       0.000       0.002       0.005       0.005       0.006
  Total indirect    -0.001       0.000       0.000       0.002       0.005       0.005       0.006

  Specific indirect 1
    BMI
    CIG0
    OTHF             0.001       0.002       0.002       0.003       0.005       0.005       0.005

  Specific indirect 2
    BMI
    SOCADV
    OTHF            -0.019      -0.016      -0.015      -0.009      -0.003      -0.001       0.001

  Specific indirect 3
    BMI
    MEDUC
    CIG0
    OTHF             0.002       0.002       0.002       0.003       0.003       0.003       0.003

  Specific indirect 4
    BMI
    MEDUC
    SOCADV
    OTHF             0.000       0.000       0.001       0.003       0.005       0.005       0.006

  Specific indirect 5
    BMI
    CIG0
    SOCADV
    OTHF             0.000       0.000       0.000       0.000       0.000       0.000       0.000

  Specific indirect 6
    BMI
    MAGE
    CIG0
    OTHF            -0.001      -0.001      -0.001      -0.001       0.000       0.000       0.000

  Specific indirect 7
    BMI
    MAGE
    SOCADV
    OTHF             0.000       0.000       0.001       0.003       0.004       0.005       0.005

  Specific indirect 8
    BMI
    MEDUC
    CIG0
    SOCADV
    OTHF             0.000       0.000       0.000       0.000       0.000       0.000       0.000

  Specific indirect 9
    BMI
    MAGE
    CIG0
    SOCADV
    OTHF             0.000       0.000       0.000       0.000       0.000       0.000       0.000


Effects from AFRAMM to MHT

  Total             -0.032      -0.030      -0.029      -0.025      -0.021      -0.020      -0.018
  Total indirect    -0.027      -0.026      -0.026      -0.025      -0.023      -0.023      -0.022

  Specific indirect 1
    MHT
    SOCADV
    AFRAMM          -0.027      -0.026      -0.026      -0.025      -0.023      -0.023      -0.022

  Direct
    MHT
    AFRAMM          -0.007      -0.005      -0.005       0.000       0.004       0.005       0.006


Effects from MHISP to MHT

  Total             -0.378      -0.376      -0.376      -0.372      -0.369      -0.368      -0.367
  Total indirect    -0.045      -0.044      -0.044      -0.043      -0.042      -0.042      -0.041

  Specific indirect 1
    MHT
    SOCADV
    MHISP           -0.045      -0.044      -0.044      -0.043      -0.042      -0.042      -0.041

  Direct
    MHT
    MHISP           -0.335      -0.333      -0.333      -0.329      -0.326      -0.325      -0.324


Effects from OTHM to MHT

  Total             -0.428      -0.427      -0.426      -0.422      -0.418      -0.417      -0.415
  Total indirect     0.056       0.057       0.057       0.059       0.060       0.061       0.061

  Specific indirect 1
    MHT
    SOCADV
    OTHM             0.056       0.057       0.057       0.059       0.060       0.061       0.061

  Direct
    MHT
    OTHM            -0.487      -0.486      -0.485      -0.481      -0.476      -0.476      -0.474


Effects from AFRAMF to MHT

  Total             -0.078      -0.077      -0.077      -0.075      -0.074      -0.073      -0.073
  Total indirect    -0.078      -0.077      -0.077      -0.075      -0.074      -0.073      -0.073

  Specific indirect 1
    MHT
    SOCADV
    AFRAMF          -0.078      -0.077      -0.077      -0.075      -0.074      -0.073      -0.073


Effects from FHISP to MHT

  Total             -0.065      -0.065      -0.064      -0.063      -0.062      -0.062      -0.061
  Total indirect    -0.065      -0.065      -0.064      -0.063      -0.062      -0.062      -0.061

  Specific indirect 1
    MHT
    SOCADV
    FHISP           -0.065      -0.065      -0.064      -0.063      -0.062      -0.062      -0.061


Effects from OTHF to MHT

  Total              0.000       0.000       0.001       0.002       0.003       0.004       0.004
  Total indirect     0.000       0.000       0.001       0.002       0.003       0.004       0.004

  Specific indirect 1
    MHT
    SOCADV
    OTHF             0.000       0.000       0.001       0.002       0.003       0.004       0.004


Effects from AFRAMM to PAYER

  Total             -0.612      -0.604      -0.600      -0.581      -0.561      -0.558      -0.551
  Total indirect    -0.256      -0.250      -0.247      -0.232      -0.218      -0.215      -0.210

  Specific indirect 1
    PAYER
    SOCADV
    AFRAMM          -0.274      -0.268      -0.264      -0.249      -0.232      -0.229      -0.223

  Specific indirect 2
    PAYER
    FEDUC
    SOCADV
    AFRAMM           0.011       0.012       0.013       0.016       0.019       0.019       0.021

  Specific indirect 3
    PAYER
    FAGE
    SOCADV
    AFRAMM          -0.001      -0.001       0.000       0.000       0.001       0.001       0.002

  Specific indirect 4
    PAYER
    FEDUC
    FAGE
    SOCADV
    AFRAMM           0.000       0.000       0.000       0.000       0.000       0.000       0.000

  Direct
    PAYER
    AFRAMM          -0.377      -0.370      -0.367      -0.348      -0.330      -0.326      -0.321


Effects from MHISP to PAYER

  Total             -0.614      -0.609      -0.607      -0.593      -0.581      -0.578      -0.574
  Total indirect    -0.424      -0.421      -0.418      -0.408      -0.398      -0.397      -0.393

  Specific indirect 1
    PAYER
    SOCADV
    MHISP           -0.459      -0.454      -0.451      -0.437      -0.423      -0.421      -0.416

  Specific indirect 2
    PAYER
    FEDUC
    SOCADV
    MHISP            0.020       0.021       0.022       0.027       0.033       0.034       0.037

  Specific indirect 3
    PAYER
    FAGE
    SOCADV
    MHISP           -0.001      -0.001      -0.001       0.001       0.002       0.002       0.003

  Specific indirect 4
    PAYER
    FEDUC
    FAGE
    SOCADV
    MHISP            0.000       0.000       0.000       0.000       0.000       0.000       0.000

  Direct
    PAYER
    MHISP           -0.204      -0.199      -0.197      -0.185      -0.172      -0.171      -0.166


Effects from OTHM to PAYER

  Total              0.055       0.061       0.066       0.085       0.104       0.108       0.115
  Total indirect     0.534       0.541       0.543       0.558       0.573       0.575       0.580

  Specific indirect 1
    PAYER
    SOCADV
    OTHM             0.567       0.574       0.577       0.596       0.617       0.621       0.628

  Specific indirect 2
    PAYER
    FEDUC
    SOCADV
    OTHM            -0.050      -0.046      -0.045      -0.037      -0.031      -0.029      -0.028

  Specific indirect 3
    PAYER
    FAGE
    SOCADV
    OTHM            -0.004      -0.003      -0.003      -0.001       0.001       0.001       0.002

  Specific indirect 4
    PAYER
    FEDUC
    FAGE
    SOCADV
    OTHM             0.000       0.000       0.000       0.000       0.000       0.000       0.000

  Direct
    PAYER
    OTHM            -0.504      -0.496      -0.492      -0.473      -0.453      -0.450      -0.443


Effects from AFRAMF to PAYER

  Total             -0.900      -0.893      -0.890      -0.870      -0.852      -0.848      -0.841
  Total indirect    -0.750      -0.742      -0.738      -0.720      -0.702      -0.699      -0.693

  Specific indirect 1
    PAYER
    FEDUC
    AFRAMF          -0.010      -0.009      -0.009      -0.007      -0.005      -0.005      -0.004

  Specific indirect 2
    PAYER
    FAGE
    AFRAMF          -0.001      -0.001      -0.001       0.000       0.000       0.000       0.000

  Specific indirect 3
    PAYER
    SOCADV
    AFRAMF          -0.806      -0.793      -0.788      -0.762      -0.737      -0.732      -0.725

  Specific indirect 4
    PAYER
    FEDUC
    FAGE
    AFRAMF           0.000       0.000       0.000       0.000       0.000       0.000       0.000

  Specific indirect 5
    PAYER
    FEDUC
    SOCADV
    AFRAMF           0.035       0.037       0.038       0.048       0.057       0.059       0.065

  Specific indirect 6
    PAYER
    FAGE
    SOCADV
    AFRAMF          -0.002      -0.002      -0.001       0.001       0.004       0.004       0.005

  Specific indirect 7
    PAYER
    FEDUC
    FAGE
    SOCADV
    AFRAMF           0.000       0.000       0.000       0.000       0.000       0.000       0.000

  Direct
    PAYER
    AFRAMF          -0.178      -0.171      -0.168      -0.151      -0.133      -0.129      -0.122


Effects from FHISP to PAYER

  Total             -0.719      -0.714      -0.712      -0.698      -0.684      -0.681      -0.676
  Total indirect    -0.608      -0.602      -0.600      -0.586      -0.573      -0.571      -0.566

  Specific indirect 1
    PAYER
    FEDUC
    FHISP            0.009       0.009       0.010       0.011       0.013       0.014       0.014

  Specific indirect 2
    PAYER
    FAGE
    FHISP            0.000       0.000       0.000       0.000       0.000       0.000       0.000

  Specific indirect 3
    PAYER
    SOCADV
    FHISP           -0.677      -0.666      -0.662      -0.639      -0.618      -0.614      -0.607

  Specific indirect 4
    PAYER
    FEDUC
    FAGE
    FHISP            0.000       0.000       0.000       0.000       0.000       0.000       0.000

  Specific indirect 5
    PAYER
    FEDUC
    SOCADV
    FHISP            0.029       0.031       0.032       0.040       0.048       0.050       0.054

  Specific indirect 6
    PAYER
    FAGE
    SOCADV
    FHISP           -0.002      -0.001      -0.001       0.001       0.003       0.004       0.005

  Specific indirect 7
    PAYER
    FEDUC
    FAGE
    SOCADV
    FHISP            0.000       0.000       0.000       0.000       0.000       0.000       0.000

  Direct
    PAYER
    FHISP           -0.131      -0.126      -0.125      -0.111      -0.099      -0.096      -0.091


Effects from OTHF to PAYER

  Total             -0.191      -0.183      -0.179      -0.159      -0.139      -0.136      -0.128
  Total indirect    -0.013      -0.007      -0.005       0.009       0.022       0.025       0.030

  Specific indirect 1
    PAYER
    FEDUC
    OTHF            -0.012      -0.011      -0.011      -0.009      -0.007      -0.007      -0.006

  Specific indirect 2
    PAYER
    FAGE
    OTHF            -0.001      -0.001      -0.001       0.000       0.000       0.000       0.001

  Specific indirect 3
    PAYER
    SOCADV
    OTHF            -0.002       0.003       0.006       0.020       0.033       0.036       0.041

  Specific indirect 4
    PAYER
    FEDUC
    FAGE
    OTHF             0.000       0.000       0.000       0.000       0.000       0.000       0.000

  Specific indirect 5
    PAYER
    FEDUC
    SOCADV
    OTHF            -0.003      -0.002      -0.002      -0.001       0.000       0.000       0.000

  Specific indirect 6
    PAYER
    FAGE
    SOCADV
    OTHF             0.000       0.000       0.000       0.000       0.000       0.000       0.000

  Specific indirect 7
    PAYER
    FEDUC
    FAGE
    SOCADV
    OTHF             0.000       0.000       0.000       0.000       0.000       0.000       0.000

  Direct
    PAYER
    OTHF            -0.198      -0.190      -0.187      -0.168      -0.150      -0.146      -0.139


Effects from SOCADV to PAYER

  Total              1.058       1.062       1.064       1.077       1.091       1.094       1.099
  Total indirect    -0.104      -0.095      -0.091      -0.074      -0.058      -0.055      -0.052

  Specific indirect 1
    PAYER
    FEDUC
    SOCADV          -0.098      -0.089      -0.086      -0.072      -0.059      -0.056      -0.054

  Specific indirect 2
    PAYER
    FAGE
    SOCADV          -0.008      -0.007      -0.006      -0.002       0.002       0.002       0.003

  Specific indirect 3
    PAYER
    FEDUC
    FAGE
    SOCADV          -0.001      -0.001       0.000       0.000       0.000       0.000       0.000

  Direct
    PAYER
    SOCADV           1.112       1.119       1.124       1.151       1.181       1.188       1.203


Effects from CIG0 to PAYER

  Total              0.000       0.000       0.000       0.000       0.000       0.000       0.000
  Total indirect     0.000       0.000       0.000       0.000       0.000       0.000       0.000


Effects from MAGE to PAYER

  Total              0.000       0.000       0.000       0.000       0.000       0.000       0.000
  Total indirect     0.000       0.000       0.000       0.000       0.000       0.000       0.000


Effects from FAGE to PAYER

  Total             -0.012      -0.010      -0.009      -0.003       0.002       0.003       0.005
  Total indirect    -0.001      -0.001      -0.001      -0.001       0.000       0.000       0.000

  Specific indirect 1
    PAYER
    FEDUC
    FAGE            -0.001      -0.001      -0.001      -0.001       0.000       0.000       0.000

  Direct
    PAYER
    FAGE            -0.012      -0.010      -0.009      -0.003       0.003       0.004       0.005


Effects from MEDUC to PAYER

  Total              0.000       0.000       0.000       0.000       0.000       0.000       0.000
  Total indirect     0.000       0.000       0.000       0.000       0.000       0.000       0.000


Effects from FEDUC to PAYER

  Total             -0.086      -0.080      -0.077      -0.065      -0.054      -0.052      -0.049
  Total indirect     0.000       0.000       0.000       0.000       0.000       0.000       0.000

  Direct
    PAYER
    FEDUC           -0.086      -0.080      -0.077      -0.065      -0.054      -0.052      -0.049


Effects from MHT to PAYER

  Total              0.000       0.000       0.000       0.000       0.000       0.000       0.000
  Total indirect     0.000       0.000       0.000       0.000       0.000       0.000       0.000


Effects from BMI to PAYER

  Total              0.000       0.000       0.000       0.000       0.000       0.000       0.000
  Total indirect     0.000       0.000       0.000       0.000       0.000       0.000       0.000


Effects from AFRAMM to WIC

  Total              0.543       0.549       0.552       0.571       0.590       0.593       0.601
  Total indirect     0.196       0.201       0.204       0.218       0.232       0.235       0.241

  Specific indirect 1
    WIC
    MEDUC
    AFRAMM           0.000       0.000       0.000       0.001       0.002       0.002       0.002

  Specific indirect 2
    WIC
    MAGE
    AFRAMM          -0.001      -0.001       0.000       0.000       0.001       0.001       0.001

  Specific indirect 3
    WIC
    SOCADV
    AFRAMM           0.186       0.192       0.195       0.210       0.227       0.229       0.236

  Specific indirect 4
    WIC
    MEDUC
    CIG0
    AFRAMM           0.000       0.001       0.001       0.002       0.002       0.002       0.003

  Specific indirect 5
    WIC
    MEDUC
    SOCADV
    AFRAMM          -0.013      -0.012      -0.012      -0.008      -0.004      -0.003      -0.001

  Specific indirect 6
    WIC
    MAGE
    CIG0
    AFRAMM           0.000       0.000       0.000       0.001       0.001       0.001       0.001

  Specific indirect 7
    WIC
    MAGE
    SOCADV
    AFRAMM           0.010       0.011       0.011       0.013       0.014       0.014       0.015

  Specific indirect 8
    WIC
    MEDUC
    CIG0
    SOCADV
    AFRAMM           0.000       0.000       0.000       0.000       0.000       0.000       0.000

  Specific indirect 9
    WIC
    MAGE
    CIG0
    SOCADV
    AFRAMM           0.000       0.000       0.000       0.000       0.000       0.000       0.000

  Direct
    WIC
    AFRAMM           0.326       0.333       0.336       0.353       0.370       0.373       0.380


Effects from MHISP to WIC

  Total              0.563       0.568       0.571       0.584       0.597       0.600       0.605
  Total indirect     0.355       0.360       0.361       0.372       0.383       0.385       0.389

  Specific indirect 1
    WIC
    MEDUC
    MHISP           -0.008      -0.008      -0.007      -0.005      -0.003      -0.002      -0.001

  Specific indirect 2
    WIC
    MAGE
    MHISP           -0.004      -0.003      -0.003      -0.003      -0.002      -0.002      -0.002

  Specific indirect 3
    WIC
    SOCADV
    MHISP            0.341       0.347       0.351       0.370       0.388       0.391       0.397

  Specific indirect 4
    WIC
    MEDUC
    CIG0
    MHISP            0.000       0.001       0.001       0.002       0.002       0.003       0.003

  Specific indirect 5
    WIC
    MEDUC
    SOCADV
    MHISP           -0.023      -0.021      -0.020      -0.014      -0.007      -0.005      -0.002

  Specific indirect 6
    WIC
    MAGE
    CIG0
    MHISP            0.000       0.000       0.000       0.001       0.001       0.001       0.001

  Specific indirect 7
    WIC
    MAGE
    SOCADV
    MHISP            0.019       0.019       0.020       0.022       0.024       0.025       0.026

  Specific indirect 8
    WIC
    MEDUC
    CIG0
    SOCADV
    MHISP           -0.001      -0.001      -0.001      -0.001       0.000       0.000       0.000

  Specific indirect 9
    WIC
    MAGE
    CIG0
    SOCADV
    MHISP            0.000       0.000       0.000       0.000       0.000       0.000       0.000

  Direct
    WIC
    MHISP            0.193       0.198       0.200       0.212       0.223       0.226       0.230


Effects from OTHM to WIC

  Total             -0.204      -0.198      -0.194      -0.174      -0.155      -0.150      -0.142
  Total indirect    -0.547      -0.541      -0.538      -0.520      -0.502      -0.499      -0.492

  Specific indirect 1
    WIC
    MEDUC
    OTHM            -0.011      -0.010      -0.009      -0.006      -0.003      -0.002      -0.001

  Specific indirect 2
    WIC
    MAGE
    OTHM             0.000       0.000       0.000       0.001       0.001       0.001       0.002

  Specific indirect 3
    WIC
    SOCADV
    OTHM            -0.542      -0.535      -0.530      -0.505      -0.480      -0.475      -0.464

  Specific indirect 4
    WIC
    MEDUC
    CIG0
    OTHM             0.000       0.000       0.000       0.001       0.001       0.001       0.001

  Specific indirect 5
    WIC
    MEDUC
    SOCADV
    OTHM             0.003       0.007       0.009       0.018       0.028       0.029       0.031

  Specific indirect 6
    WIC
    MAGE
    CIG0
    OTHM             0.000       0.000       0.000       0.000       0.000       0.000       0.000

  Specific indirect 7
    WIC
    MAGE
    SOCADV
    OTHM            -0.035      -0.034      -0.033      -0.030      -0.027      -0.026      -0.026

  Specific indirect 8
    WIC
    MEDUC
    CIG0
    SOCADV
    OTHM             0.000       0.000       0.000       0.001       0.001       0.001       0.001

  Specific indirect 9
    WIC
    MAGE
    CIG0
    SOCADV
    OTHM             0.000       0.000       0.000       0.000       0.000       0.000       0.000

  Direct
    WIC
    OTHM             0.310       0.319       0.323       0.346       0.368       0.372       0.380


Effects from AFRAMF to WIC

  Total              0.850       0.858       0.861       0.879       0.898       0.902       0.907
  Total indirect     0.637       0.643       0.646       0.660       0.675       0.678       0.683

  Specific indirect 1
    WIC
    SOCADV
    AFRAMF           0.604       0.612       0.618       0.646       0.671       0.675       0.685

  Specific indirect 2
    WIC
    MEDUC
    CIG0
    AFRAMF           0.000       0.000       0.000       0.001       0.001       0.001       0.001

  Specific indirect 3
    WIC
    MEDUC
    SOCADV
    AFRAMF          -0.040      -0.037      -0.035      -0.024      -0.012      -0.009      -0.003

  Specific indirect 4
    WIC
    MAGE
    CIG0
    AFRAMF           0.000       0.000       0.000       0.000       0.000       0.000       0.000

  Specific indirect 5
    WIC
    MAGE
    SOCADV
    AFRAMF           0.033       0.034       0.034       0.038       0.043       0.044       0.045

  Specific indirect 6
    WIC
    MEDUC
    CIG0
    SOCADV
    AFRAMF          -0.001      -0.001      -0.001      -0.001       0.000       0.000       0.000

  Specific indirect 7
    WIC
    MAGE
    CIG0
    SOCADV
    AFRAMF          -0.001       0.000       0.000       0.000       0.000       0.000       0.000

  Direct
    WIC
    AFRAMF           0.195       0.200       0.204       0.219       0.236       0.238       0.244


Effects from FHISP to WIC

  Total              0.729       0.734       0.737       0.751       0.765       0.767       0.772
  Total indirect     0.537       0.541       0.543       0.554       0.566       0.567       0.571

  Specific indirect 1
    WIC
    SOCADV
    FHISP            0.509       0.516       0.520       0.541       0.562       0.565       0.571

  Specific indirect 2
    WIC
    MEDUC
    CIG0
    FHISP            0.000       0.000       0.001       0.001       0.002       0.002       0.002

  Specific indirect 3
    WIC
    MEDUC
    SOCADV
    FHISP           -0.033      -0.031      -0.030      -0.020      -0.010      -0.007      -0.003

  Specific indirect 4
    WIC
    MAGE
    CIG0
    FHISP            0.000       0.000       0.000       0.000       0.001       0.001       0.001

  Specific indirect 5
    WIC
    MAGE
    SOCADV
    FHISP            0.027       0.028       0.029       0.032       0.036       0.037       0.038

  Specific indirect 6
    WIC
    MEDUC
    CIG0
    SOCADV
    FHISP           -0.001      -0.001      -0.001      -0.001       0.000       0.000       0.000

  Specific indirect 7
    WIC
    MAGE
    CIG0
    SOCADV
    FHISP            0.000       0.000       0.000       0.000       0.000       0.000       0.000

  Direct
    WIC
    FHISP            0.177       0.183       0.184       0.197       0.208       0.211       0.215


Effects from OTHF to WIC

  Total              0.194       0.202       0.206       0.226       0.247       0.251       0.258
  Total indirect    -0.036      -0.030      -0.028      -0.016      -0.004      -0.002       0.002

  Specific indirect 1
    WIC
    SOCADV
    OTHF            -0.035      -0.031      -0.028      -0.017      -0.005      -0.003       0.002

  Specific indirect 2
    WIC
    MEDUC
    CIG0
    OTHF             0.000       0.000       0.000       0.001       0.001       0.001       0.001

  Specific indirect 3
    WIC
    MEDUC
    SOCADV
    OTHF             0.000       0.000       0.000       0.001       0.001       0.001       0.002

  Specific indirect 4
    WIC
    MAGE
    CIG0
    OTHF             0.000       0.000       0.000       0.000       0.000       0.000       0.000

  Specific indirect 5
    WIC
    MAGE
    SOCADV
    OTHF            -0.002      -0.002      -0.002      -0.001       0.000       0.000       0.000

  Specific indirect 6
    WIC
    MEDUC
    CIG0
    SOCADV
    OTHF             0.000       0.000       0.000       0.000       0.000       0.000       0.000

  Specific indirect 7
    WIC
    MAGE
    CIG0
    SOCADV
    OTHF             0.000       0.000       0.000       0.000       0.000       0.000       0.000

  Direct
    WIC
    OTHF             0.212       0.219       0.223       0.242       0.261       0.265       0.273


Effects from SOCADV to WIC

  Total             -1.019      -1.015      -1.012      -0.997      -0.980      -0.976      -0.971
  Total indirect    -0.061      -0.050      -0.044      -0.020       0.003       0.007       0.011

  Specific indirect 1
    WIC
    MEDUC
    SOCADV           0.005       0.013       0.018       0.036       0.053       0.056       0.060

  Specific indirect 2
    WIC
    MAGE
    SOCADV          -0.068      -0.066      -0.064      -0.058      -0.052      -0.051      -0.050

  Specific indirect 3
    WIC
    MEDUC
    CIG0
    SOCADV           0.000       0.001       0.001       0.001       0.002       0.002       0.002

  Specific indirect 4
    WIC
    MAGE
    CIG0
    SOCADV           0.000       0.000       0.000       0.000       0.001       0.001       0.001

  Direct
    WIC
    SOCADV          -1.028      -1.020      -1.014      -0.977      -0.936      -0.927      -0.909


Effects from CIG0 to WIC

  Total             -0.005      -0.005      -0.004      -0.003      -0.002      -0.002      -0.001
  Total indirect    -0.005      -0.005      -0.004      -0.003      -0.002      -0.002      -0.001

  Specific indirect 1
    WIC
    MEDUC
    CIG0            -0.004      -0.004      -0.003      -0.002      -0.001      -0.001       0.000

  Specific indirect 2
    WIC
    MAGE
    CIG0            -0.001      -0.001      -0.001      -0.001      -0.001       0.000       0.000


Effects from MAGE to WIC

  Total             -0.097      -0.093      -0.091      -0.082      -0.073      -0.072      -0.070
  Total indirect     0.000       0.000       0.000       0.000       0.000       0.000       0.000

  Direct
    WIC
    MAGE            -0.097      -0.093      -0.091      -0.082      -0.073      -0.072      -0.070


Effects from FAGE to WIC

  Total              0.000       0.000       0.000       0.000       0.000       0.000       0.000
  Total indirect     0.000       0.000       0.000       0.000       0.000       0.000       0.000


Effects from MEDUC to WIC

  Total              0.004       0.010       0.014       0.027       0.040       0.042       0.045
  Total indirect     0.000       0.000       0.000       0.000       0.000       0.000       0.000

  Direct
    WIC
    MEDUC            0.004       0.010       0.014       0.027       0.040       0.042       0.045


Effects from FEDUC to WIC

  Total              0.000       0.000       0.000       0.000       0.000       0.000       0.000
  Total indirect     0.000       0.000       0.000       0.000       0.000       0.000       0.000


Effects from MHT to WIC

  Total              0.000       0.000       0.000       0.000       0.000       0.000       0.000
  Total indirect     0.000       0.000       0.000       0.000       0.000       0.000       0.000


Effects from BMI to WIC

  Total              0.000       0.000       0.000       0.000       0.000       0.000       0.000
  Total indirect     0.000       0.000       0.000       0.000       0.000       0.000       0.000


Effects from AFRAMM to PRECAREM

  Total              0.167       0.171       0.174       0.187       0.200       0.203       0.208
  Total indirect     0.027       0.029       0.029       0.034       0.039       0.041       0.042

  Specific indirect 1
    PRECAREM
    PAYER
    AFRAMM           0.034       0.035       0.035       0.038       0.041       0.041       0.042

  Specific indirect 2
    PRECAREM
    MEDUC
    AFRAMM          -0.003      -0.002      -0.002      -0.002      -0.001      -0.001       0.000

  Specific indirect 3
    PRECAREM
    CIG0
    AFRAMM          -0.023      -0.022      -0.021      -0.017      -0.014      -0.013      -0.011

  Specific indirect 4
    PRECAREM
    WIC
    AFRAMM          -0.023      -0.022      -0.022      -0.020      -0.018      -0.017      -0.017

  Specific indirect 5
    PRECAREM
    MAGE
    AFRAMM           0.000       0.000       0.000       0.000       0.000       0.000       0.001

  Specific indirect 6
    PRECAREM
    BMI
    AFRAMM          -0.001      -0.001      -0.001      -0.001       0.000       0.000       0.000

  Specific indirect 7
    PRECAREM
    SOCADV
    AFRAMM          -0.001       0.000       0.001       0.005       0.009       0.010       0.011

  Specific indirect 8
    PRECAREM
    PAYER
    SOCADV
    AFRAMM           0.024       0.024       0.025       0.027       0.029       0.029       0.030

  Specific indirect 9
    PRECAREM
    MEDUC
    CIG0
    AFRAMM          -0.003      -0.003      -0.003      -0.002      -0.002      -0.002      -0.002

  Specific indirect 10
    PRECAREM
    MEDUC
    SOCADV
    AFRAMM           0.009       0.010       0.010       0.012       0.014       0.014       0.015

  Specific indirect 11
    PRECAREM
    CIG0
    SOCADV
    AFRAMM           0.002       0.002       0.002       0.003       0.004       0.004       0.004

  Specific indirect 12
    PRECAREM
    WIC
    MEDUC
    AFRAMM           0.000       0.000       0.000       0.000       0.000       0.000       0.000

  Specific indirect 13
    PRECAREM
    WIC
    MAGE
    AFRAMM           0.000       0.000       0.000       0.000       0.000       0.000       0.000

  Specific indirect 14
    PRECAREM
    WIC
    SOCADV
    AFRAMM          -0.014      -0.013      -0.013      -0.012      -0.010      -0.010      -0.010

  Specific indirect 15
    PRECAREM
    MAGE
    CIG0
    AFRAMM           0.000       0.000       0.000       0.000       0.000       0.000       0.000

  Specific indirect 16
    PRECAREM
    MAGE
    SOCADV
    AFRAMM           0.005       0.005       0.005       0.006       0.007       0.007       0.007

  Specific indirect 17
    PRECAREM
    BMI
    MEDUC
    AFRAMM           0.000       0.000       0.000       0.000       0.000       0.000       0.000

  Specific indirect 18
    PRECAREM
    BMI
    CIG0
    AFRAMM           0.000       0.000       0.000       0.000       0.000       0.000       0.000

  Specific indirect 19
    PRECAREM
    BMI
    MAGE
    AFRAMM           0.000       0.000       0.000       0.000       0.000       0.000       0.000

  Specific indirect 20
    PRECAREM
    BMI
    SOCADV
    AFRAMM          -0.003      -0.003      -0.003      -0.003      -0.002      -0.002      -0.002

  Specific indirect 21
    PRECAREM
    PAYER
    FEDUC
    SOCADV
    AFRAMM          -0.002      -0.002      -0.002      -0.002      -0.001      -0.001      -0.001

  Specific indirect 22
    PRECAREM
    PAYER
    FAGE
    SOCADV
    AFRAMM           0.000       0.000       0.000       0.000       0.000       0.000       0.000

  Specific indirect 23
    PRECAREM
    MEDUC
    CIG0
    SOCADV
    AFRAMM           0.000       0.000       0.000       0.000       0.001       0.001       0.001

  Specific indirect 24
    PRECAREM
    WIC
    MEDUC
    CIG0
    AFRAMM           0.000       0.000       0.000       0.000       0.000       0.000       0.000

  Specific indirect 25
    PRECAREM
    WIC
    MEDUC
    SOCADV
    AFRAMM           0.000       0.000       0.000       0.000       0.001       0.001       0.001

  Specific indirect 26
    PRECAREM
    WIC
    MAGE
    CIG0
    AFRAMM           0.000       0.000       0.000       0.000       0.000       0.000       0.000

  Specific indirect 27
    PRECAREM
    WIC
    MAGE
    SOCADV
    AFRAMM          -0.001      -0.001      -0.001      -0.001      -0.001      -0.001      -0.001

  Specific indirect 28
    PRECAREM
    MAGE
    CIG0
    SOCADV
    AFRAMM           0.000       0.000       0.000       0.000       0.000       0.000       0.000

  Specific indirect 29
    PRECAREM
    BMI
    MEDUC
    CIG0
    AFRAMM           0.000       0.000       0.000       0.000       0.000       0.000       0.000

  Specific indirect 30
    PRECAREM
    BMI
    MEDUC
    SOCADV
    AFRAMM           0.001       0.001       0.001       0.001       0.001       0.001       0.001

  Specific indirect 31
    PRECAREM
    BMI
    CIG0
    SOCADV
    AFRAMM           0.000       0.000       0.000       0.000       0.000       0.000       0.000

  Specific indirect 32
    PRECAREM
    BMI
    MAGE
    CIG0
    AFRAMM           0.000       0.000       0.000       0.000       0.000       0.000       0.000

  Specific indirect 33
    PRECAREM
    BMI
    MAGE
    SOCADV
    AFRAMM           0.001       0.001       0.001       0.001       0.001       0.001       0.001

  Specific indirect 34
    PRECAREM
    PAYER
    FEDUC
    FAGE
    SOCADV
    AFRAMM           0.000       0.000       0.000       0.000       0.000       0.000       0.000

  Specific indirect 35
    PRECAREM
    WIC
    MEDUC
    CIG0
    SOCADV
    AFRAMM           0.000       0.000       0.000       0.000       0.000       0.000       0.000

  Specific indirect 36
    PRECAREM
    WIC
    MAGE
    CIG0
    SOCADV
    AFRAMM           0.000       0.000       0.000       0.000       0.000       0.000       0.000

  Specific indirect 37
    PRECAREM
    BMI
    MEDUC
    CIG0
    SOCADV
    AFRAMM           0.000       0.000       0.000       0.000       0.000       0.000       0.000

  Specific indirect 38
    PRECAREM
    BMI
    MAGE
    CIG0
    SOCADV
    AFRAMM           0.000       0.000       0.000       0.000       0.000       0.000       0.000

  Direct
    PRECAREM
    AFRAMM           0.131       0.136       0.139       0.152       0.167       0.169       0.174


Effects from MHISP to PRECAREM

  Total              0.106       0.109       0.111       0.119       0.128       0.130       0.133
  Total indirect     0.055       0.057       0.058       0.063       0.068       0.069       0.070

  Specific indirect 1
    PRECAREM
    PAYER
    MHISP            0.018       0.018       0.018       0.020       0.022       0.022       0.023

  Specific indirect 2
    PRECAREM
    MEDUC
    MHISP            0.006       0.006       0.007       0.008       0.009       0.009       0.010

  Specific indirect 3
    PRECAREM
    CIG0
    MHISP           -0.025      -0.023      -0.022      -0.018      -0.014      -0.014      -0.012

  Specific indirect 4
    PRECAREM
    WIC
    MHISP           -0.014      -0.013      -0.013      -0.012      -0.011      -0.010      -0.010

  Specific indirect 5
    PRECAREM
    MAGE
    MHISP           -0.002      -0.002      -0.002      -0.001      -0.001      -0.001      -0.001

  Specific indirect 6
    PRECAREM
    BMI
    MHISP            0.000       0.000       0.000       0.000       0.001       0.001       0.001

  Specific indirect 7
    PRECAREM
    SOCADV
    MHISP           -0.002       0.001       0.002       0.009       0.016       0.017       0.020

  Specific indirect 8
    PRECAREM
    PAYER
    SOCADV
    MHISP            0.043       0.044       0.045       0.047       0.050       0.051       0.051

  Specific indirect 9
    PRECAREM
    MEDUC
    CIG0
    MHISP           -0.003      -0.003      -0.003      -0.003      -0.002      -0.002      -0.002

  Specific indirect 10
    PRECAREM
    MEDUC
    SOCADV
    MHISP            0.017       0.018       0.018       0.021       0.024       0.024       0.025

  Specific indirect 11
    PRECAREM
    CIG0
    SOCADV
    MHISP            0.004       0.004       0.004       0.006       0.007       0.007       0.008

  Specific indirect 12
    PRECAREM
    WIC
    MEDUC
    MHISP            0.000       0.000       0.000       0.000       0.000       0.000       0.000

  Specific indirect 13
    PRECAREM
    WIC
    MAGE
    MHISP            0.000       0.000       0.000       0.000       0.000       0.000       0.000

  Specific indirect 14
    PRECAREM
    WIC
    SOCADV
    MHISP           -0.024      -0.023      -0.023      -0.021      -0.019      -0.018      -0.017

  Specific indirect 15
    PRECAREM
    MAGE
    CIG0
    MHISP            0.000       0.000       0.000       0.000       0.000       0.000       0.000

  Specific indirect 16
    PRECAREM
    MAGE
    SOCADV
    MHISP            0.009       0.009       0.009       0.010       0.012       0.012       0.012

  Specific indirect 17
    PRECAREM
    BMI
    MEDUC
    MHISP            0.000       0.000       0.000       0.001       0.001       0.001       0.001

  Specific indirect 18
    PRECAREM
    BMI
    CIG0
    MHISP            0.000       0.000       0.000       0.000       0.000       0.000       0.000

  Specific indirect 19
    PRECAREM
    BMI
    MAGE
    MHISP            0.000       0.000       0.000       0.000       0.000       0.000       0.000

  Specific indirect 20
    PRECAREM
    BMI
    SOCADV
    MHISP           -0.006      -0.005      -0.005      -0.005      -0.004      -0.004      -0.004

  Specific indirect 21
    PRECAREM
    PAYER
    FEDUC
    SOCADV
    MHISP           -0.004      -0.004      -0.004      -0.003      -0.002      -0.002      -0.002

  Specific indirect 22
    PRECAREM
    PAYER
    FAGE
    SOCADV
    MHISP            0.000       0.000       0.000       0.000       0.000       0.000       0.000

  Specific indirect 23
    PRECAREM
    MEDUC
    CIG0
    SOCADV
    MHISP            0.001       0.001       0.001       0.001       0.001       0.001       0.001

  Specific indirect 24
    PRECAREM
    WIC
    MEDUC
    CIG0
    MHISP            0.000       0.000       0.000       0.000       0.000       0.000       0.000

  Specific indirect 25
    PRECAREM
    WIC
    MEDUC
    SOCADV
    MHISP            0.000       0.000       0.000       0.001       0.001       0.001       0.001

  Specific indirect 26
    PRECAREM
    WIC
    MAGE
    CIG0
    MHISP            0.000       0.000       0.000       0.000       0.000       0.000       0.000

  Specific indirect 27
    PRECAREM
    WIC
    MAGE
    SOCADV
    MHISP           -0.002      -0.001      -0.001      -0.001      -0.001      -0.001      -0.001

  Specific indirect 28
    PRECAREM
    MAGE
    CIG0
    SOCADV
    MHISP            0.000       0.000       0.000       0.000       0.000       0.000       0.000

  Specific indirect 29
    PRECAREM
    BMI
    MEDUC
    CIG0
    MHISP            0.000       0.000       0.000       0.000       0.000       0.000       0.000

  Specific indirect 30
    PRECAREM
    BMI
    MEDUC
    SOCADV
    MHISP            0.001       0.001       0.001       0.002       0.002       0.002       0.002

  Specific indirect 31
    PRECAREM
    BMI
    CIG0
    SOCADV
    MHISP            0.000       0.000       0.000       0.000       0.000       0.000       0.000

  Specific indirect 32
    PRECAREM
    BMI
    MAGE
    CIG0
    MHISP            0.000       0.000       0.000       0.000       0.000       0.000       0.000

  Specific indirect 33
    PRECAREM
    BMI
    MAGE
    SOCADV
    MHISP            0.001       0.001       0.001       0.001       0.002       0.002       0.002

  Specific indirect 34
    PRECAREM
    PAYER
    FEDUC
    FAGE
    SOCADV
    MHISP            0.000       0.000       0.000       0.000       0.000       0.000       0.000

  Specific indirect 35
    PRECAREM
    WIC
    MEDUC
    CIG0
    SOCADV
    MHISP            0.000       0.000       0.000       0.000       0.000       0.000       0.000

  Specific indirect 36
    PRECAREM
    WIC
    MAGE
    CIG0
    SOCADV
    MHISP            0.000       0.000       0.000       0.000       0.000       0.000       0.000

  Specific indirect 37
    PRECAREM
    BMI
    MEDUC
    CIG0
    SOCADV
    MHISP            0.000       0.000       0.000       0.000       0.000       0.000       0.000

  Specific indirect 38
    PRECAREM
    BMI
    MAGE
    CIG0
    SOCADV
    MHISP            0.000       0.000       0.000       0.000       0.000       0.000       0.000

  Direct
    PRECAREM
    MHISP            0.042       0.045       0.047       0.057       0.066       0.068       0.072


Effects from OTHM to PRECAREM

  Total              0.032       0.036       0.039       0.051       0.064       0.065       0.070
  Total indirect    -0.062      -0.060      -0.059      -0.054      -0.049      -0.048      -0.046

  Specific indirect 1
    PRECAREM
    PAYER
    OTHM             0.046       0.047       0.048       0.051       0.054       0.055       0.056

  Specific indirect 2
    PRECAREM
    MEDUC
    OTHM             0.007       0.008       0.008       0.010       0.011       0.011       0.012

  Specific indirect 3
    PRECAREM
    CIG0
    OTHM            -0.012      -0.011      -0.011      -0.009      -0.007      -0.006      -0.006

  Specific indirect 4
    PRECAREM
    WIC
    OTHM            -0.023      -0.022      -0.022      -0.019      -0.017      -0.017      -0.016

  Specific indirect 5
    PRECAREM
    MAGE
    OTHM             0.000       0.000       0.000       0.000       0.001       0.001       0.001

  Specific indirect 6
    PRECAREM
    BMI
    OTHM             0.005       0.005       0.006       0.007       0.008       0.008       0.008

  Specific indirect 7
    PRECAREM
    SOCADV
    OTHM            -0.027      -0.023      -0.022      -0.012      -0.003      -0.001       0.003

  Specific indirect 8
    PRECAREM
    PAYER
    SOCADV
    OTHM            -0.071      -0.069      -0.068      -0.065      -0.061      -0.060      -0.059

  Specific indirect 9
    PRECAREM
    MEDUC
    CIG0
    OTHM            -0.002      -0.001      -0.001      -0.001      -0.001      -0.001      -0.001

  Specific indirect 10
    PRECAREM
    MEDUC
    SOCADV
    OTHM            -0.035      -0.033      -0.032      -0.029      -0.025      -0.025      -0.023

  Specific indirect 11
    PRECAREM
    CIG0
    SOCADV
    OTHM            -0.010      -0.010      -0.009      -0.008      -0.006      -0.006      -0.005

  Specific indirect 12
    PRECAREM
    WIC
    MEDUC
    OTHM             0.000       0.000       0.000       0.000       0.001       0.001       0.001

  Specific indirect 13
    PRECAREM
    WIC
    MAGE
    OTHM             0.000       0.000       0.000       0.000       0.000       0.000       0.000

  Specific indirect 14
    PRECAREM
    WIC
    SOCADV
    OTHM             0.024       0.025       0.025       0.028       0.031       0.032       0.033

  Specific indirect 15
    PRECAREM
    MAGE
    CIG0
    OTHM             0.000       0.000       0.000       0.000       0.000       0.000       0.000

  Specific indirect 16
    PRECAREM
    MAGE
    SOCADV
    OTHM            -0.017      -0.016      -0.016      -0.014      -0.013      -0.012      -0.012

  Specific indirect 17
    PRECAREM
    BMI
    MEDUC
    OTHM             0.001       0.001       0.001       0.001       0.001       0.001       0.001

  Specific indirect 18
    PRECAREM
    BMI
    CIG0
    OTHM             0.000       0.000       0.000       0.000       0.000       0.000       0.000

  Specific indirect 19
    PRECAREM
    BMI
    MAGE
    OTHM             0.000       0.000       0.000       0.000       0.000       0.000       0.000

  Specific indirect 20
    PRECAREM
    BMI
    SOCADV
    OTHM             0.005       0.005       0.005       0.006       0.007       0.007       0.008

  Specific indirect 21
    PRECAREM
    PAYER
    FEDUC
    SOCADV
    OTHM             0.003       0.003       0.003       0.004       0.005       0.005       0.005

  Specific indirect 22
    PRECAREM
    PAYER
    FAGE
    SOCADV
    OTHM             0.000       0.000       0.000       0.000       0.000       0.000       0.000

  Specific indirect 23
    PRECAREM
    MEDUC
    CIG0
    SOCADV
    OTHM            -0.001      -0.001      -0.001      -0.001      -0.001      -0.001      -0.001

  Specific indirect 24
    PRECAREM
    WIC
    MEDUC
    CIG0
    OTHM             0.000       0.000       0.000       0.000       0.000       0.000       0.000

  Specific indirect 25
    PRECAREM
    WIC
    MEDUC
    SOCADV
    OTHM            -0.002      -0.002      -0.002      -0.001      -0.001       0.000       0.000

  Specific indirect 26
    PRECAREM
    WIC
    MAGE
    CIG0
    OTHM             0.000       0.000       0.000       0.000       0.000       0.000       0.000

  Specific indirect 27
    PRECAREM
    WIC
    MAGE
    SOCADV
    OTHM             0.001       0.001       0.001       0.002       0.002       0.002       0.002

  Specific indirect 28
    PRECAREM
    MAGE
    CIG0
    SOCADV
    OTHM             0.000       0.000       0.000       0.000       0.000       0.000       0.000

  Specific indirect 29
    PRECAREM
    BMI
    MEDUC
    CIG0
    OTHM             0.000       0.000       0.000       0.000       0.000       0.000       0.000

  Specific indirect 30
    PRECAREM
    BMI
    MEDUC
    SOCADV
    OTHM            -0.003      -0.003      -0.002      -0.002      -0.002      -0.002      -0.002

  Specific indirect 31
    PRECAREM
    BMI
    CIG0
    SOCADV
    OTHM             0.000       0.000       0.000       0.000       0.000       0.000       0.000

  Specific indirect 32
    PRECAREM
    BMI
    MAGE
    CIG0
    OTHM             0.000       0.000       0.000       0.000       0.000       0.000       0.000

  Specific indirect 33
    PRECAREM
    BMI
    MAGE
    SOCADV
    OTHM            -0.002      -0.002      -0.002      -0.002      -0.002      -0.002      -0.001

  Specific indirect 34
    PRECAREM
    PAYER
    FEDUC
    FAGE
    SOCADV
    OTHM             0.000       0.000       0.000       0.000       0.000       0.000       0.000

  Specific indirect 35
    PRECAREM
    WIC
    MEDUC
    CIG0
    SOCADV
    OTHM             0.000       0.000       0.000       0.000       0.000       0.000       0.000

  Specific indirect 36
    PRECAREM
    WIC
    MAGE
    CIG0
    SOCADV
    OTHM             0.000       0.000       0.000       0.000       0.000       0.000       0.000

  Specific indirect 37
    PRECAREM
    BMI
    MEDUC
    CIG0
    SOCADV
    OTHM             0.000       0.000       0.000       0.000       0.000       0.000       0.000

  Specific indirect 38
    PRECAREM
    BMI
    MAGE
    CIG0
    SOCADV
    OTHM             0.000       0.000       0.000       0.000       0.000       0.000       0.000

  Direct
    PRECAREM
    OTHM             0.085       0.090       0.092       0.105       0.118       0.121       0.125


Effects from AFRAMF to PRECAREM

  Total              0.183       0.187       0.190       0.202       0.215       0.216       0.221
  Total indirect     0.112       0.113       0.114       0.117       0.121       0.122       0.123

  Specific indirect 1
    PRECAREM
    PAYER
    AFRAMF           0.013       0.014       0.014       0.016       0.018       0.019       0.020

  Specific indirect 2
    PRECAREM
    CIG0
    AFRAMF          -0.008      -0.007      -0.007      -0.006      -0.004      -0.004      -0.004

  Specific indirect 3
    PRECAREM
    WIC
    AFRAMF          -0.015      -0.014      -0.014      -0.012      -0.011      -0.011      -0.010

  Specific indirect 4
    PRECAREM
    SOCADV
    AFRAMF          -0.004       0.001       0.003       0.015       0.027       0.030       0.034

  Specific indirect 5
    PRECAREM
    PAYER
    FEDUC
    AFRAMF           0.000       0.001       0.001       0.001       0.001       0.001       0.001

  Specific indirect 6
    PRECAREM
    PAYER
    FAGE
    AFRAMF           0.000       0.000       0.000       0.000       0.000       0.000       0.000

  Specific indirect 7
    PRECAREM
    PAYER
    SOCADV
    AFRAMF           0.075       0.077       0.078       0.083       0.087       0.088       0.090

  Specific indirect 8
    PRECAREM
    MEDUC
    CIG0
    AFRAMF          -0.001      -0.001      -0.001      -0.001      -0.001      -0.001      -0.001

  Specific indirect 9
    PRECAREM
    MEDUC
    SOCADV
    AFRAMF           0.030       0.031       0.032       0.037       0.042       0.042       0.044

  Specific indirect 10
    PRECAREM
    CIG0
    SOCADV
    AFRAMF           0.007       0.007       0.008       0.010       0.012       0.012       0.013

  Specific indirect 11
    PRECAREM
    WIC
    SOCADV
    AFRAMF          -0.042      -0.041      -0.040      -0.036      -0.033      -0.032      -0.030

  Specific indirect 12
    PRECAREM
    MAGE
    CIG0
    AFRAMF           0.000       0.000       0.000       0.000       0.000       0.000       0.000

  Specific indirect 13
    PRECAREM
    MAGE
    SOCADV
    AFRAMF           0.015       0.016       0.016       0.018       0.020       0.021       0.022

  Specific indirect 14
    PRECAREM
    BMI
    CIG0
    AFRAMF           0.000       0.000       0.000       0.000       0.000       0.000       0.000

  Specific indirect 15
    PRECAREM
    BMI
    SOCADV
    AFRAMF          -0.010      -0.010      -0.009      -0.008      -0.007      -0.007      -0.006

  Specific indirect 16
    PRECAREM
    PAYER
    FEDUC
    FAGE
    AFRAMF           0.000       0.000       0.000       0.000       0.000       0.000       0.000

  Specific indirect 17
    PRECAREM
    PAYER
    FEDUC
    SOCADV
    AFRAMF          -0.007      -0.006      -0.006      -0.005      -0.004      -0.004      -0.004

  Specific indirect 18
    PRECAREM
    PAYER
    FAGE
    SOCADV
    AFRAMF          -0.001       0.000       0.000       0.000       0.000       0.000       0.000

  Specific indirect 19
    PRECAREM
    MEDUC
    CIG0
    SOCADV
    AFRAMF           0.001       0.001       0.001       0.001       0.002       0.002       0.002

  Specific indirect 20
    PRECAREM
    WIC
    MEDUC
    CIG0
    AFRAMF           0.000       0.000       0.000       0.000       0.000       0.000       0.000

  Specific indirect 21
    PRECAREM
    WIC
    MEDUC
    SOCADV
    AFRAMF           0.000       0.000       0.001       0.001       0.002       0.002       0.002

  Specific indirect 22
    PRECAREM
    WIC
    MAGE
    CIG0
    AFRAMF           0.000       0.000       0.000       0.000       0.000       0.000       0.000

  Specific indirect 23
    PRECAREM
    WIC
    MAGE
    SOCADV
    AFRAMF          -0.003      -0.003      -0.002      -0.002      -0.002      -0.002      -0.002

  Specific indirect 24
    PRECAREM
    MAGE
    CIG0
    SOCADV
    AFRAMF           0.000       0.000       0.000       0.000       0.000       0.000       0.000

  Specific indirect 25
    PRECAREM
    BMI
    MEDUC
    CIG0
    AFRAMF           0.000       0.000       0.000       0.000       0.000       0.000       0.000

  Specific indirect 26
    PRECAREM
    BMI
    MEDUC
    SOCADV
    AFRAMF           0.002       0.002       0.002       0.003       0.003       0.003       0.003

  Specific indirect 27
    PRECAREM
    BMI
    CIG0
    SOCADV
    AFRAMF           0.000       0.000       0.000       0.000       0.000       0.000       0.000

  Specific indirect 28
    PRECAREM
    BMI
    MAGE
    CIG0
    AFRAMF           0.000       0.000       0.000       0.000       0.000       0.000       0.000

  Specific indirect 29
    PRECAREM
    BMI
    MAGE
    SOCADV
    AFRAMF           0.002       0.002       0.002       0.002       0.003       0.003       0.003

  Specific indirect 30
    PRECAREM
    PAYER
    FEDUC
    FAGE
    SOCADV
    AFRAMF           0.000       0.000       0.000       0.000       0.000       0.000       0.000

  Specific indirect 31
    PRECAREM
    WIC
    MEDUC
    CIG0
    SOCADV
    AFRAMF           0.000       0.000       0.000       0.000       0.000       0.000       0.000

  Specific indirect 32
    PRECAREM
    WIC
    MAGE
    CIG0
    SOCADV
    AFRAMF           0.000       0.000       0.000       0.000       0.000       0.000       0.000

  Specific indirect 33
    PRECAREM
    BMI
    MEDUC
    CIG0
    SOCADV
    AFRAMF           0.000       0.000       0.000       0.000       0.000       0.000       0.000

  Specific indirect 34
    PRECAREM
    BMI
    MAGE
    CIG0
    SOCADV
    AFRAMF           0.000       0.000       0.000       0.000       0.000       0.000       0.000

  Direct
    PRECAREM
    AFRAMF           0.065       0.070       0.072       0.085       0.097       0.099       0.104


Effects from FHISP to PRECAREM

  Total              0.110       0.113       0.115       0.124       0.133       0.134       0.137
  Total indirect     0.079       0.080       0.081       0.085       0.089       0.090       0.091

  Specific indirect 1
    PRECAREM
    PAYER
    FHISP            0.010       0.010       0.011       0.012       0.014       0.014       0.015

  Specific indirect 2
    PRECAREM
    CIG0
    FHISP           -0.017      -0.016      -0.016      -0.013      -0.010      -0.009      -0.008

  Specific indirect 3
    PRECAREM
    WIC
    FHISP           -0.013      -0.012      -0.012      -0.011      -0.010      -0.010      -0.009

  Specific indirect 4
    PRECAREM
    SOCADV
    FHISP           -0.003       0.001       0.003       0.013       0.023       0.025       0.029

  Specific indirect 5
    PRECAREM
    PAYER
    FEDUC
    FHISP           -0.002      -0.001      -0.001      -0.001      -0.001      -0.001      -0.001

  Specific indirect 6
    PRECAREM
    PAYER
    FAGE
    FHISP            0.000       0.000       0.000       0.000       0.000       0.000       0.000

  Specific indirect 7
    PRECAREM
    PAYER
    SOCADV
    FHISP            0.063       0.065       0.065       0.069       0.073       0.074       0.076

  Specific indirect 8
    PRECAREM
    MEDUC
    CIG0
    FHISP           -0.002      -0.002      -0.002      -0.002      -0.001      -0.001      -0.001

  Specific indirect 9
    PRECAREM
    MEDUC
    SOCADV
    FHISP            0.025       0.026       0.027       0.031       0.035       0.036       0.037

  Specific indirect 10
    PRECAREM
    CIG0
    SOCADV
    FHISP            0.006       0.006       0.006       0.008       0.010       0.010       0.011

  Specific indirect 11
    PRECAREM
    WIC
    SOCADV
    FHISP           -0.035      -0.034      -0.033      -0.030      -0.027      -0.027      -0.026

  Specific indirect 12
    PRECAREM
    MAGE
    CIG0
    FHISP            0.000       0.000       0.000       0.000       0.000       0.000       0.000

  Specific indirect 13
    PRECAREM
    MAGE
    SOCADV
    FHISP            0.013       0.013       0.014       0.015       0.017       0.017       0.018

  Specific indirect 14
    PRECAREM
    BMI
    CIG0
    FHISP            0.000       0.000       0.000       0.000       0.000       0.000       0.000

  Specific indirect 15
    PRECAREM
    BMI
    SOCADV
    FHISP           -0.008      -0.008      -0.008      -0.007      -0.006      -0.006      -0.005

  Specific indirect 16
    PRECAREM
    PAYER
    FEDUC
    FAGE
    FHISP            0.000       0.000       0.000       0.000       0.000       0.000       0.000

  Specific indirect 17
    PRECAREM
    PAYER
    FEDUC
    SOCADV
    FHISP           -0.006      -0.005      -0.005      -0.004      -0.003      -0.003      -0.003

  Specific indirect 18
    PRECAREM
    PAYER
    FAGE
    SOCADV
    FHISP            0.000       0.000       0.000       0.000       0.000       0.000       0.000

  Specific indirect 19
    PRECAREM
    MEDUC
    CIG0
    SOCADV
    FHISP            0.001       0.001       0.001       0.001       0.001       0.001       0.001

  Specific indirect 20
    PRECAREM
    WIC
    MEDUC
    CIG0
    FHISP            0.000       0.000       0.000       0.000       0.000       0.000       0.000

  Specific indirect 21
    PRECAREM
    WIC
    MEDUC
    SOCADV
    FHISP            0.000       0.000       0.001       0.001       0.002       0.002       0.002

  Specific indirect 22
    PRECAREM
    WIC
    MAGE
    CIG0
    FHISP            0.000       0.000       0.000       0.000       0.000       0.000       0.000

  Specific indirect 23
    PRECAREM
    WIC
    MAGE
    SOCADV
    FHISP           -0.002      -0.002      -0.002      -0.002      -0.002      -0.002      -0.001

  Specific indirect 24
    PRECAREM
    MAGE
    CIG0
    SOCADV
    FHISP            0.000       0.000       0.000       0.000       0.000       0.000       0.000

  Specific indirect 25
    PRECAREM
    BMI
    MEDUC
    CIG0
    FHISP            0.000       0.000       0.000       0.000       0.000       0.000       0.000

  Specific indirect 26
    PRECAREM
    BMI
    MEDUC
    SOCADV
    FHISP            0.002       0.002       0.002       0.002       0.003       0.003       0.003

  Specific indirect 27
    PRECAREM
    BMI
    CIG0
    SOCADV
    FHISP            0.000       0.000       0.000       0.000       0.000       0.000       0.000

  Specific indirect 28
    PRECAREM
    BMI
    MAGE
    CIG0
    FHISP            0.000       0.000       0.000       0.000       0.000       0.000       0.000

  Specific indirect 29
    PRECAREM
    BMI
    MAGE
    SOCADV
    FHISP            0.002       0.002       0.002       0.002       0.002       0.002       0.002

  Specific indirect 30
    PRECAREM
    PAYER
    FEDUC
    FAGE
    SOCADV
    FHISP            0.000       0.000       0.000       0.000       0.000       0.000       0.000

  Specific indirect 31
    PRECAREM
    WIC
    MEDUC
    CIG0
    SOCADV
    FHISP            0.000       0.000       0.000       0.000       0.000       0.000       0.000

  Specific indirect 32
    PRECAREM
    WIC
    MAGE
    CIG0
    SOCADV
    FHISP            0.000       0.000       0.000       0.000       0.000       0.000       0.000

  Specific indirect 33
    PRECAREM
    BMI
    MEDUC
    CIG0
    SOCADV
    FHISP            0.000       0.000       0.000       0.000       0.000       0.000       0.000

  Specific indirect 34
    PRECAREM
    BMI
    MAGE
    CIG0
    SOCADV
    FHISP            0.000       0.000       0.000       0.000       0.000       0.000       0.000

  Direct
    PRECAREM
    FHISP            0.024       0.027       0.029       0.038       0.048       0.050       0.053


Effects from OTHF to PRECAREM

  Total              0.042       0.046       0.049       0.061       0.074       0.077       0.081
  Total indirect    -0.010      -0.009      -0.008      -0.005      -0.001      -0.001       0.001

  Specific indirect 1
    PRECAREM
    PAYER
    OTHF             0.015       0.016       0.016       0.018       0.020       0.021       0.022

  Specific indirect 2
    PRECAREM
    CIG0
    OTHF            -0.009      -0.008      -0.008      -0.006      -0.005      -0.005      -0.004

  Specific indirect 3
    PRECAREM
    WIC
    OTHF            -0.016      -0.016      -0.015      -0.014      -0.012      -0.012      -0.011

  Specific indirect 4
    PRECAREM
    SOCADV
    OTHF            -0.001      -0.001      -0.001       0.000       0.000       0.000       0.000

  Specific indirect 5
    PRECAREM
    PAYER
    FEDUC
    OTHF             0.001       0.001       0.001       0.001       0.001       0.001       0.001

  Specific indirect 6
    PRECAREM
    PAYER
    FAGE
    OTHF             0.000       0.000       0.000       0.000       0.000       0.000       0.000

  Specific indirect 7
    PRECAREM
    PAYER
    SOCADV
    OTHF            -0.005      -0.004      -0.004      -0.002      -0.001       0.000       0.000

  Specific indirect 8
    PRECAREM
    MEDUC
    CIG0
    OTHF            -0.001      -0.001      -0.001      -0.001      -0.001      -0.001      -0.001

  Specific indirect 9
    PRECAREM
    MEDUC
    SOCADV
    OTHF            -0.002      -0.002      -0.002      -0.001       0.000       0.000       0.000

  Specific indirect 10
    PRECAREM
    CIG0
    SOCADV
    OTHF            -0.001       0.000       0.000       0.000       0.000       0.000       0.000

  Specific indirect 11
    PRECAREM
    WIC
    SOCADV
    OTHF             0.000       0.000       0.000       0.001       0.002       0.002       0.002

  Specific indirect 12
    PRECAREM
    MAGE
    CIG0
    OTHF             0.000       0.000       0.000       0.000       0.000       0.000       0.000

  Specific indirect 13
    PRECAREM
    MAGE
    SOCADV
    OTHF            -0.001      -0.001      -0.001       0.000       0.000       0.000       0.000

  Specific indirect 14
    PRECAREM
    BMI
    CIG0
    OTHF             0.000       0.000       0.000       0.000       0.000       0.000       0.000

  Specific indirect 15
    PRECAREM
    BMI
    SOCADV
    OTHF             0.000       0.000       0.000       0.000       0.000       0.000       0.000

  Specific indirect 16
    PRECAREM
    PAYER
    FEDUC
    FAGE
    OTHF             0.000       0.000       0.000       0.000       0.000       0.000       0.000

  Specific indirect 17
    PRECAREM
    PAYER
    FEDUC
    SOCADV
    OTHF             0.000       0.000       0.000       0.000       0.000       0.000       0.000

  Specific indirect 18
    PRECAREM
    PAYER
    FAGE
    SOCADV
    OTHF             0.000       0.000       0.000       0.000       0.000       0.000       0.000

  Specific indirect 19
    PRECAREM
    MEDUC
    CIG0
    SOCADV
    OTHF             0.000       0.000       0.000       0.000       0.000       0.000       0.000

  Specific indirect 20
    PRECAREM
    WIC
    MEDUC
    CIG0
    OTHF             0.000       0.000       0.000       0.000       0.000       0.000       0.000

  Specific indirect 21
    PRECAREM
    WIC
    MEDUC
    SOCADV
    OTHF             0.000       0.000       0.000       0.000       0.000       0.000       0.000

  Specific indirect 22
    PRECAREM
    WIC
    MAGE
    CIG0
    OTHF             0.000       0.000       0.000       0.000       0.000       0.000       0.000

  Specific indirect 23
    PRECAREM
    WIC
    MAGE
    SOCADV
    OTHF             0.000       0.000       0.000       0.000       0.000       0.000       0.000

  Specific indirect 24
    PRECAREM
    MAGE
    CIG0
    SOCADV
    OTHF             0.000       0.000       0.000       0.000       0.000       0.000       0.000

  Specific indirect 25
    PRECAREM
    BMI
    MEDUC
    CIG0
    OTHF             0.000       0.000       0.000       0.000       0.000       0.000       0.000

  Specific indirect 26
    PRECAREM
    BMI
    MEDUC
    SOCADV
    OTHF             0.000       0.000       0.000       0.000       0.000       0.000       0.000

  Specific indirect 27
    PRECAREM
    BMI
    CIG0
    SOCADV
    OTHF             0.000       0.000       0.000       0.000       0.000       0.000       0.000

  Specific indirect 28
    PRECAREM
    BMI
    MAGE
    CIG0
    OTHF             0.000       0.000       0.000       0.000       0.000       0.000       0.000

  Specific indirect 29
    PRECAREM
    BMI
    MAGE
    SOCADV
    OTHF             0.000       0.000       0.000       0.000       0.000       0.000       0.000

  Specific indirect 30
    PRECAREM
    PAYER
    FEDUC
    FAGE
    SOCADV
    OTHF             0.000       0.000       0.000       0.000       0.000       0.000       0.000

  Specific indirect 31
    PRECAREM
    WIC
    MEDUC
    CIG0
    SOCADV
    OTHF             0.000       0.000       0.000       0.000       0.000       0.000       0.000

  Specific indirect 32
    PRECAREM
    WIC
    MAGE
    CIG0
    SOCADV
    OTHF             0.000       0.000       0.000       0.000       0.000       0.000       0.000

  Specific indirect 33
    PRECAREM
    BMI
    MEDUC
    CIG0
    SOCADV
    OTHF             0.000       0.000       0.000       0.000       0.000       0.000       0.000

  Specific indirect 34
    PRECAREM
    BMI
    MAGE
    CIG0
    SOCADV
    OTHF             0.000       0.000       0.000       0.000       0.000       0.000       0.000

  Direct
    PRECAREM
    OTHF             0.046       0.051       0.053       0.066       0.079       0.082       0.086


Effects from SOCADV to PRECAREM

  Total             -0.186      -0.185      -0.184      -0.180      -0.176      -0.176      -0.174
  Total indirect    -0.181      -0.176      -0.173      -0.157      -0.142      -0.139      -0.132

  Specific indirect 1
    PRECAREM
    PAYER
    SOCADV          -0.135      -0.133      -0.131      -0.125      -0.118      -0.117      -0.115

  Specific indirect 2
    PRECAREM
    MEDUC
    SOCADV          -0.067      -0.064      -0.063      -0.056      -0.049      -0.048      -0.045

  Specific indirect 3
    PRECAREM
    CIG0
    SOCADV          -0.020      -0.019      -0.018      -0.015      -0.012      -0.011      -0.010

  Specific indirect 4
    PRECAREM
    WIC
    SOCADV           0.046       0.048       0.049       0.054       0.060       0.061       0.063

  Specific indirect 5
    PRECAREM
    MAGE
    SOCADV          -0.033      -0.031      -0.031      -0.028      -0.024      -0.024      -0.023

  Specific indirect 6
    PRECAREM
    BMI
    SOCADV           0.009       0.010       0.010       0.012       0.014       0.014       0.015

  Specific indirect 7
    PRECAREM
    PAYER
    FEDUC
    SOCADV           0.006       0.006       0.006       0.008       0.009       0.010       0.010

  Specific indirect 8
    PRECAREM
    PAYER
    FAGE
    SOCADV           0.000       0.000       0.000       0.000       0.001       0.001       0.001

  Specific indirect 9
    PRECAREM
    MEDUC
    CIG0
    SOCADV          -0.003      -0.002      -0.002      -0.002      -0.002      -0.002      -0.002

  Specific indirect 10
    PRECAREM
    WIC
    MEDUC
    SOCADV          -0.003      -0.003      -0.003      -0.002      -0.001      -0.001       0.000

  Specific indirect 11
    PRECAREM
    WIC
    MAGE
    SOCADV           0.003       0.003       0.003       0.003       0.004       0.004       0.004

  Specific indirect 12
    PRECAREM
    MAGE
    CIG0
    SOCADV           0.000       0.000       0.000       0.000       0.000       0.000       0.000

  Specific indirect 13
    PRECAREM
    BMI
    MEDUC
    SOCADV          -0.005      -0.005      -0.005      -0.004      -0.003      -0.003      -0.003

  Specific indirect 14
    PRECAREM
    BMI
    CIG0
    SOCADV           0.000       0.000       0.000       0.000       0.000       0.000       0.000

  Specific indirect 15
    PRECAREM
    BMI
    MAGE
    SOCADV          -0.004      -0.004      -0.004      -0.004      -0.003      -0.003      -0.003

  Specific indirect 16
    PRECAREM
    PAYER
    FEDUC
    FAGE
    SOCADV           0.000       0.000       0.000       0.000       0.000       0.000       0.000

  Specific indirect 17
    PRECAREM
    WIC
    MEDUC
    CIG0
    SOCADV           0.000       0.000       0.000       0.000       0.000       0.000       0.000

  Specific indirect 18
    PRECAREM
    WIC
    MAGE
    CIG0
    SOCADV           0.000       0.000       0.000       0.000       0.000       0.000       0.000

  Specific indirect 19
    PRECAREM
    BMI
    MEDUC
    CIG0
    SOCADV           0.000       0.000       0.000       0.000       0.000       0.000       0.000

  Specific indirect 20
    PRECAREM
    BMI
    MAGE
    CIG0
    SOCADV           0.000       0.000       0.000       0.000       0.000       0.000       0.000

  Direct
    PRECAREM
    SOCADV          -0.052      -0.045      -0.041      -0.023      -0.005      -0.001       0.006


Effects from CIG0 to PRECAREM

  Total              0.022       0.024       0.025       0.031       0.036       0.037       0.040
  Total indirect     0.003       0.003       0.003       0.004       0.005       0.005       0.005

  Specific indirect 1
    PRECAREM
    MEDUC
    CIG0             0.003       0.003       0.003       0.004       0.004       0.004       0.005

  Specific indirect 2
    PRECAREM
    MAGE
    CIG0            -0.001      -0.001      -0.001       0.000       0.000       0.000       0.000

  Specific indirect 3
    PRECAREM
    BMI
    CIG0             0.000       0.000       0.000       0.000       0.000       0.000       0.001

  Specific indirect 4
    PRECAREM
    WIC
    MEDUC
    CIG0             0.000       0.000       0.000       0.000       0.000       0.000       0.000

  Specific indirect 5
    PRECAREM
    WIC
    MAGE
    CIG0             0.000       0.000       0.000       0.000       0.000       0.000       0.000

  Specific indirect 6
    PRECAREM
    BMI
    MEDUC
    CIG0             0.000       0.000       0.000       0.000       0.000       0.000       0.000

  Specific indirect 7
    PRECAREM
    BMI
    MAGE
    CIG0             0.000       0.000       0.000       0.000       0.000       0.000       0.000

  Direct
    PRECAREM
    CIG0             0.018       0.020       0.021       0.027       0.032       0.033       0.036


Effects from MAGE to PRECAREM

  Total             -0.046      -0.045      -0.044      -0.040      -0.036      -0.035      -0.033
  Total indirect    -0.002      -0.002      -0.002      -0.001       0.000       0.001       0.001

  Specific indirect 1
    PRECAREM
    WIC
    MAGE             0.004       0.004       0.004       0.005       0.005       0.005       0.006

  Specific indirect 2
    PRECAREM
    BMI
    MAGE            -0.006      -0.006      -0.006      -0.005      -0.004      -0.004      -0.004

  Direct
    PRECAREM
    MAGE            -0.046      -0.045      -0.044      -0.039      -0.035      -0.034      -0.032


Effects from FAGE to PRECAREM

  Total             -0.001       0.000       0.000       0.000       0.001       0.001       0.001
  Total indirect    -0.001       0.000       0.000       0.000       0.001       0.001       0.001

  Specific indirect 1
    PRECAREM
    PAYER
    FAGE            -0.001       0.000       0.000       0.000       0.001       0.001       0.001

  Specific indirect 2
    PRECAREM
    PAYER
    FEDUC
    FAGE             0.000       0.000       0.000       0.000       0.000       0.000       0.000


Effects from MEDUC to PRECAREM

  Total             -0.054      -0.052      -0.051      -0.047      -0.042      -0.041      -0.039
  Total indirect    -0.006      -0.006      -0.006      -0.005      -0.004      -0.003      -0.003

  Specific indirect 1
    PRECAREM
    WIC
    MEDUC           -0.003      -0.002      -0.002      -0.002      -0.001      -0.001       0.000

  Specific indirect 2
    PRECAREM
    BMI
    MEDUC           -0.004      -0.004      -0.004      -0.003      -0.003      -0.002      -0.002

  Direct
    PRECAREM
    MEDUC           -0.051      -0.048      -0.047      -0.042      -0.037      -0.036      -0.034


Effects from FEDUC to PRECAREM

  Total              0.005       0.006       0.006       0.007       0.008       0.009       0.009
  Total indirect     0.005       0.006       0.006       0.007       0.008       0.009       0.009

  Specific indirect 1
    PRECAREM
    PAYER
    FEDUC            0.005       0.006       0.006       0.007       0.008       0.009       0.009


Effects from MHT to PRECAREM

  Total              0.000       0.000       0.000       0.000       0.000       0.000       0.000
  Total indirect     0.000       0.000       0.000       0.000       0.000       0.000       0.000


Effects from BMI to PRECAREM

  Total             -0.029      -0.028      -0.028      -0.024      -0.021      -0.020      -0.019
  Total indirect     0.000       0.000       0.000       0.000       0.000       0.000       0.000

  Direct
    PRECAREM
    BMI             -0.029      -0.028      -0.028      -0.024      -0.021      -0.020      -0.019


Effects from AFRAMM to PRGBP

  Total              0.029       0.037       0.040       0.058       0.077       0.081       0.087
  Total indirect    -0.007      -0.005      -0.004       0.002       0.009       0.010       0.013

  Specific indirect 1
    PRGBP
    PAYER
    AFRAMM          -0.015      -0.014      -0.013      -0.010      -0.007      -0.007      -0.006

  Specific indirect 2
    PRGBP
    MEDUC
    AFRAMM           0.000       0.000       0.000       0.001       0.002       0.002       0.002

  Specific indirect 3
    PRGBP
    CIG0
    AFRAMM          -0.013      -0.012      -0.011      -0.005       0.000       0.001       0.003

  Specific indirect 4
    PRGBP
    WIC
    AFRAMM          -0.014      -0.013      -0.013      -0.010      -0.007      -0.007      -0.005

  Specific indirect 5
    PRGBP
    MAGE
    AFRAMM          -0.001       0.000       0.000       0.000       0.000       0.000       0.000

  Specific indirect 6
    PRGBP
    MHT
    AFRAMM           0.000       0.000       0.000       0.000       0.000       0.000       0.000

  Specific indirect 7
    PRGBP
    BMI
    AFRAMM           0.002       0.003       0.003       0.005       0.007       0.008       0.008

  Specific indirect 8
    PRGBP
    SOCADV
    AFRAMM           0.025       0.027       0.028       0.035       0.041       0.042       0.045

  Specific indirect 9
    PRGBP
    PAYER
    SOCADV
    AFRAMM          -0.011      -0.010      -0.009      -0.007      -0.005      -0.005      -0.004

  Specific indirect 10
    PRGBP
    MEDUC
    CIG0
    AFRAMM           0.001       0.001       0.001       0.002       0.002       0.002       0.002

  Specific indirect 11
    PRGBP
    MEDUC
    SOCADV
    AFRAMM          -0.011      -0.011      -0.010      -0.008      -0.005      -0.005      -0.004

  Specific indirect 12
    PRGBP
    CIG0
    SOCADV
    AFRAMM          -0.001       0.000       0.000       0.001       0.002       0.002       0.002

  Specific indirect 13
    PRGBP
    WIC
    MEDUC
    AFRAMM           0.000       0.000       0.000       0.000       0.000       0.000       0.000

  Specific indirect 14
    PRGBP
    WIC
    MAGE
    AFRAMM           0.000       0.000       0.000       0.000       0.000       0.000       0.000

  Specific indirect 15
    PRGBP
    WIC
    SOCADV
    AFRAMM          -0.009      -0.008      -0.008      -0.006      -0.004      -0.004      -0.003

  Specific indirect 16
    PRGBP
    FAGE
    SOCADV
    AFRAMM           0.002       0.002       0.002       0.003       0.003       0.003       0.004

  Specific indirect 17
    PRGBP
    MAGE
    CIG0
    AFRAMM          -0.001       0.000       0.000       0.000       0.000       0.000       0.000

  Specific indirect 18
    PRGBP
    MAGE
    SOCADV
    AFRAMM          -0.009      -0.008      -0.008      -0.007      -0.006      -0.006      -0.005

  Specific indirect 19
    PRGBP
    MHT
    SOCADV
    AFRAMM          -0.001      -0.001      -0.001      -0.001      -0.001      -0.001      -0.001

  Specific indirect 20
    PRGBP
    BMI
    MEDUC
    AFRAMM           0.000       0.000       0.001       0.001       0.001       0.001       0.001

  Specific indirect 21
    PRGBP
    BMI
    CIG0
    AFRAMM           0.001       0.001       0.001       0.002       0.002       0.002       0.003

  Specific indirect 22
    PRGBP
    BMI
    MAGE
    AFRAMM          -0.001       0.000       0.000       0.000       0.000       0.000       0.000

  Specific indirect 23
    PRGBP
    BMI
    SOCADV
    AFRAMM           0.018       0.019       0.019       0.021       0.022       0.023       0.023

  Specific indirect 24
    PRGBP
    PAYER
    FEDUC
    SOCADV
    AFRAMM           0.000       0.000       0.000       0.000       0.001       0.001       0.001

  Specific indirect 25
    PRGBP
    PAYER
    FAGE
    SOCADV
    AFRAMM           0.000       0.000       0.000       0.000       0.000       0.000       0.000

  Specific indirect 26
    PRGBP
    MEDUC
    CIG0
    SOCADV
    AFRAMM           0.000       0.000       0.000       0.000       0.000       0.000       0.000

  Specific indirect 27
    PRGBP
    WIC
    MEDUC
    CIG0
    AFRAMM           0.000       0.000       0.000       0.000       0.000       0.000       0.000

  Specific indirect 28
    PRGBP
    WIC
    MEDUC
    SOCADV
    AFRAMM           0.000       0.000       0.000       0.000       0.000       0.000       0.000

  Specific indirect 29
    PRGBP
    WIC
    MAGE
    CIG0
    AFRAMM           0.000       0.000       0.000       0.000       0.000       0.000       0.000

  Specific indirect 30
    PRGBP
    WIC
    MAGE
    SOCADV
    AFRAMM          -0.001       0.000       0.000       0.000       0.000       0.000       0.000

  Specific indirect 31
    PRGBP
    MAGE
    CIG0
    SOCADV
    AFRAMM           0.000       0.000       0.000       0.000       0.000       0.000       0.000

  Specific indirect 32
    PRGBP
    BMI
    MEDUC
    CIG0
    AFRAMM           0.001       0.001       0.001       0.001       0.002       0.002       0.002

  Specific indirect 33
    PRGBP
    BMI
    MEDUC
    SOCADV
    AFRAMM          -0.008      -0.008      -0.007      -0.007      -0.006      -0.006      -0.006

  Specific indirect 34
    PRGBP
    BMI
    CIG0
    SOCADV
    AFRAMM          -0.001       0.000       0.000       0.000       0.000       0.000       0.000

  Specific indirect 35
    PRGBP
    BMI
    MAGE
    CIG0
    AFRAMM           0.000       0.000       0.000       0.000       0.000       0.000       0.000

  Specific indirect 36
    PRGBP
    BMI
    MAGE
    SOCADV
    AFRAMM          -0.007      -0.007      -0.007      -0.006      -0.006      -0.006      -0.006

  Specific indirect 37
    PRGBP
    PAYER
    FEDUC
    FAGE
    SOCADV
    AFRAMM           0.000       0.000       0.000       0.000       0.000       0.000       0.000

  Specific indirect 38
    PRGBP
    WIC
    MEDUC
    CIG0
    SOCADV
    AFRAMM           0.000       0.000       0.000       0.000       0.000       0.000       0.000

  Specific indirect 39
    PRGBP
    WIC
    MAGE
    CIG0
    SOCADV
    AFRAMM           0.000       0.000       0.000       0.000       0.000       0.000       0.000

  Specific indirect 40
    PRGBP
    BMI
    MEDUC
    CIG0
    SOCADV
    AFRAMM           0.000       0.000       0.000       0.000       0.000       0.000       0.000

  Specific indirect 41
    PRGBP
    BMI
    MAGE
    CIG0
    SOCADV
    AFRAMM           0.000       0.000       0.000       0.000       0.000       0.000       0.000

  Direct
    PRGBP
    AFRAMM           0.026       0.033       0.037       0.056       0.075       0.079       0.086


Effects from MHISP to PRGBP

  Total             -0.146      -0.141      -0.139      -0.127      -0.114      -0.112      -0.107
  Total indirect    -0.012      -0.010      -0.008      -0.002       0.005       0.006       0.009

  Specific indirect 1
    PRGBP
    PAYER
    MHISP           -0.008      -0.007      -0.007      -0.005      -0.004      -0.004      -0.003

  Specific indirect 2
    PRGBP
    MEDUC
    MHISP           -0.007      -0.007      -0.006      -0.005      -0.004      -0.003      -0.003

  Specific indirect 3
    PRGBP
    CIG0
    MHISP           -0.014      -0.012      -0.011      -0.006       0.000       0.001       0.003

  Specific indirect 4
    PRGBP
    WIC
    MHISP           -0.009      -0.008      -0.008      -0.006      -0.004      -0.004      -0.003

  Specific indirect 5
    PRGBP
    MAGE
    MHISP            0.001       0.001       0.001       0.002       0.002       0.002       0.002

  Specific indirect 6
    PRGBP
    MHT
    MHISP           -0.012      -0.012      -0.011      -0.010      -0.008      -0.008      -0.007

  Specific indirect 7
    PRGBP
    BMI
    MHISP           -0.006      -0.005      -0.005      -0.003      -0.001      -0.001      -0.001

  Specific indirect 8
    PRGBP
    SOCADV
    MHISP            0.044       0.049       0.051       0.061       0.072       0.074       0.078

  Specific indirect 9
    PRGBP
    PAYER
    SOCADV
    MHISP           -0.019      -0.017      -0.016      -0.013      -0.009      -0.009      -0.008

  Specific indirect 10
    PRGBP
    MEDUC
    CIG0
    MHISP            0.001       0.001       0.001       0.002       0.002       0.002       0.002

  Specific indirect 11
    PRGBP
    MEDUC
    SOCADV
    MHISP           -0.020      -0.018      -0.018      -0.014      -0.010      -0.009      -0.007

  Specific indirect 12
    PRGBP
    CIG0
    SOCADV
    MHISP           -0.001       0.000       0.000       0.002       0.003       0.004       0.004

  Specific indirect 13
    PRGBP
    WIC
    MEDUC
    MHISP            0.000       0.000       0.000       0.000       0.000       0.000       0.000

  Specific indirect 14
    PRGBP
    WIC
    MAGE
    MHISP            0.000       0.000       0.000       0.000       0.000       0.000       0.000

  Specific indirect 15
    PRGBP
    WIC
    SOCADV
    MHISP           -0.015      -0.014      -0.014      -0.010      -0.007      -0.007      -0.006

  Specific indirect 16
    PRGBP
    FAGE
    SOCADV
    MHISP            0.003       0.003       0.004       0.005       0.006       0.006       0.006

  Specific indirect 17
    PRGBP
    MAGE
    CIG0
    MHISP           -0.001      -0.001       0.000       0.000       0.000       0.000       0.000

  Specific indirect 18
    PRGBP
    MAGE
    SOCADV
    MHISP           -0.015      -0.014      -0.014      -0.012      -0.010      -0.010      -0.009

  Specific indirect 19
    PRGBP
    MHT
    SOCADV
    MHISP           -0.002      -0.002      -0.001      -0.001      -0.001      -0.001      -0.001

  Specific indirect 20
    PRGBP
    BMI
    MEDUC
    MHISP           -0.005      -0.005      -0.005      -0.004      -0.004      -0.004      -0.004

  Specific indirect 21
    PRGBP
    BMI
    CIG0
    MHISP            0.001       0.001       0.001       0.002       0.002       0.003       0.003

  Specific indirect 22
    PRGBP
    BMI
    MAGE
    MHISP            0.001       0.001       0.001       0.001       0.002       0.002       0.002

  Specific indirect 23
    PRGBP
    BMI
    SOCADV
    MHISP            0.034       0.034       0.035       0.036       0.038       0.039       0.039

  Specific indirect 24
    PRGBP
    PAYER
    FEDUC
    SOCADV
    MHISP            0.000       0.000       0.001       0.001       0.001       0.001       0.001

  Specific indirect 25
    PRGBP
    PAYER
    FAGE
    SOCADV
    MHISP            0.000       0.000       0.000       0.000       0.000       0.000       0.000

  Specific indirect 26
    PRGBP
    MEDUC
    CIG0
    SOCADV
    MHISP           -0.001      -0.001      -0.001      -0.001       0.000       0.000       0.000

  Specific indirect 27
    PRGBP
    WIC
    MEDUC
    CIG0
    MHISP            0.000       0.000       0.000       0.000       0.000       0.000       0.000

  Specific indirect 28
    PRGBP
    WIC
    MEDUC
    SOCADV
    MHISP            0.000       0.000       0.000       0.000       0.001       0.001       0.001

  Specific indirect 29
    PRGBP
    WIC
    MAGE
    CIG0
    MHISP            0.000       0.000       0.000       0.000       0.000       0.000       0.000

  Specific indirect 30
    PRGBP
    WIC
    MAGE
    SOCADV
    MHISP           -0.001      -0.001      -0.001      -0.001       0.000       0.000       0.000

  Specific indirect 31
    PRGBP
    MAGE
    CIG0
    SOCADV
    MHISP            0.000       0.000       0.000       0.000       0.000       0.000       0.000

  Specific indirect 32
    PRGBP
    BMI
    MEDUC
    CIG0
    MHISP            0.001       0.001       0.001       0.001       0.002       0.002       0.002

  Specific indirect 33
    PRGBP
    BMI
    MEDUC
    SOCADV
    MHISP           -0.013      -0.013      -0.013      -0.012      -0.011      -0.011      -0.011

  Specific indirect 34
    PRGBP
    BMI
    CIG0
    SOCADV
    MHISP           -0.001      -0.001      -0.001      -0.001       0.000       0.000       0.000

  Specific indirect 35
    PRGBP
    BMI
    MAGE
    CIG0
    MHISP            0.000       0.000       0.000       0.000       0.000       0.000       0.000

  Specific indirect 36
    PRGBP
    BMI
    MAGE
    SOCADV
    MHISP           -0.012      -0.011      -0.011      -0.011      -0.010      -0.010      -0.010

  Specific indirect 37
    PRGBP
    PAYER
    FEDUC
    FAGE
    SOCADV
    MHISP            0.000       0.000       0.000       0.000       0.000       0.000       0.000

  Specific indirect 38
    PRGBP
    WIC
    MEDUC
    CIG0
    SOCADV
    MHISP            0.000       0.000       0.000       0.000       0.000       0.000       0.000

  Specific indirect 39
    PRGBP
    WIC
    MAGE
    CIG0
    SOCADV
    MHISP            0.000       0.000       0.000       0.000       0.000       0.000       0.000

  Specific indirect 40
    PRGBP
    BMI
    MEDUC
    CIG0
    SOCADV
    MHISP           -0.001       0.000       0.000       0.000       0.000       0.000       0.000

  Specific indirect 41
    PRGBP
    BMI
    MAGE
    CIG0
    SOCADV
    MHISP            0.000       0.000       0.000       0.000       0.000       0.000       0.000

  Direct
    PRGBP
    MHISP           -0.146      -0.141      -0.138      -0.125      -0.111      -0.109      -0.103


Effects from OTHM to PRGBP

  Total             -0.225      -0.218      -0.215      -0.197      -0.178      -0.174      -0.168
  Total indirect    -0.156      -0.153      -0.151      -0.143      -0.136      -0.134      -0.131

  Specific indirect 1
    PRGBP
    PAYER
    OTHM            -0.020      -0.019      -0.018      -0.014      -0.010      -0.010      -0.008

  Specific indirect 2
    PRGBP
    MEDUC
    OTHM            -0.009      -0.008      -0.008      -0.006      -0.004      -0.004      -0.003

  Specific indirect 3
    PRGBP
    CIG0
    OTHM            -0.007      -0.006      -0.005      -0.003       0.000       0.000       0.001

  Specific indirect 4
    PRGBP
    WIC
    OTHM            -0.014      -0.013      -0.013      -0.010      -0.007      -0.006      -0.005

  Specific indirect 5
    PRGBP
    MAGE
    OTHM            -0.001      -0.001      -0.001       0.000       0.000       0.000       0.000

  Specific indirect 6
    PRGBP
    MHT
    OTHM            -0.018      -0.017      -0.017      -0.014      -0.012      -0.011      -0.010

  Specific indirect 7
    PRGBP
    BMI
    OTHM            -0.055      -0.054      -0.054      -0.052      -0.049      -0.049      -0.048

  Specific indirect 8
    PRGBP
    SOCADV
    OTHM            -0.107      -0.101      -0.098      -0.084      -0.069      -0.066      -0.060

  Specific indirect 9
    PRGBP
    PAYER
    SOCADV
    OTHM             0.010       0.012       0.013       0.018       0.022       0.023       0.025

  Specific indirect 10
    PRGBP
    MEDUC
    CIG0
    OTHM             0.000       0.001       0.001       0.001       0.001       0.001       0.001

  Specific indirect 11
    PRGBP
    MEDUC
    SOCADV
    OTHM             0.010       0.012       0.013       0.019       0.024       0.025       0.027

  Specific indirect 12
    PRGBP
    CIG0
    SOCADV
    OTHM            -0.006      -0.005      -0.005      -0.002       0.000       0.000       0.001

  Specific indirect 13
    PRGBP
    WIC
    MEDUC
    OTHM             0.000       0.000       0.000       0.000       0.000       0.000       0.000

  Specific indirect 14
    PRGBP
    WIC
    MAGE
    OTHM             0.000       0.000       0.000       0.000       0.000       0.000       0.000

  Specific indirect 15
    PRGBP
    WIC
    SOCADV
    OTHM             0.008       0.009       0.010       0.014       0.019       0.019       0.021

  Specific indirect 16
    PRGBP
    FAGE
    SOCADV
    OTHM            -0.009      -0.008      -0.008      -0.006      -0.005      -0.004      -0.004

  Specific indirect 17
    PRGBP
    MAGE
    CIG0
    OTHM             0.000       0.000       0.000       0.000       0.000       0.000       0.000

  Specific indirect 18
    PRGBP
    MAGE
    SOCADV
    OTHM             0.012       0.013       0.014       0.017       0.019       0.020       0.021

  Specific indirect 19
    PRGBP
    MHT
    SOCADV
    OTHM             0.001       0.001       0.001       0.002       0.002       0.002       0.002

  Specific indirect 20
    PRGBP
    BMI
    MEDUC
    OTHM            -0.006      -0.006      -0.006      -0.005      -0.005      -0.005      -0.005

  Specific indirect 21
    PRGBP
    BMI
    CIG0
    OTHM             0.000       0.000       0.001       0.001       0.001       0.001       0.001

  Specific indirect 22
    PRGBP
    BMI
    MAGE
    OTHM            -0.001      -0.001      -0.001       0.000       0.000       0.000       0.000

  Specific indirect 23
    PRGBP
    BMI
    SOCADV
    OTHM            -0.054      -0.053      -0.052      -0.050      -0.047      -0.047      -0.046

  Specific indirect 24
    PRGBP
    PAYER
    FEDUC
    SOCADV
    OTHM            -0.002      -0.002      -0.001      -0.001      -0.001      -0.001      -0.001

  Specific indirect 25
    PRGBP
    PAYER
    FAGE
    SOCADV
    OTHM             0.000       0.000       0.000       0.000       0.000       0.000       0.000

  Specific indirect 26
    PRGBP
    MEDUC
    CIG0
    SOCADV
    OTHM             0.000       0.000       0.000       0.001       0.001       0.001       0.001

  Specific indirect 27
    PRGBP
    WIC
    MEDUC
    CIG0
    OTHM             0.000       0.000       0.000       0.000       0.000       0.000       0.000

  Specific indirect 28
    PRGBP
    WIC
    MEDUC
    SOCADV
    OTHM            -0.001      -0.001      -0.001      -0.001       0.000       0.000       0.000

  Specific indirect 29
    PRGBP
    WIC
    MAGE
    CIG0
    OTHM             0.000       0.000       0.000       0.000       0.000       0.000       0.000

  Specific indirect 30
    PRGBP
    WIC
    MAGE
    SOCADV
    OTHM             0.000       0.001       0.001       0.001       0.001       0.001       0.001

  Specific indirect 31
    PRGBP
    MAGE
    CIG0
    SOCADV
    OTHM             0.000       0.000       0.000       0.000       0.000       0.000       0.000

  Specific indirect 32
    PRGBP
    BMI
    MEDUC
    CIG0
    OTHM             0.001       0.001       0.001       0.001       0.001       0.001       0.001

  Specific indirect 33
    PRGBP
    BMI
    MEDUC
    SOCADV
    OTHM             0.015       0.015       0.015       0.016       0.018       0.018       0.018

  Specific indirect 34
    PRGBP
    BMI
    CIG0
    SOCADV
    OTHM             0.000       0.000       0.000       0.001       0.001       0.001       0.001

  Specific indirect 35
    PRGBP
    BMI
    MAGE
    CIG0
    OTHM             0.000       0.000       0.000       0.000       0.000       0.000       0.000

  Specific indirect 36
    PRGBP
    BMI
    MAGE
    SOCADV
    OTHM             0.014       0.014       0.014       0.015       0.015       0.016       0.016

  Specific indirect 37
    PRGBP
    PAYER
    FEDUC
    FAGE
    SOCADV
    OTHM             0.000       0.000       0.000       0.000       0.000       0.000       0.000

  Specific indirect 38
    PRGBP
    WIC
    MEDUC
    CIG0
    SOCADV
    OTHM             0.000       0.000       0.000       0.000       0.000       0.000       0.000

  Specific indirect 39
    PRGBP
    WIC
    MAGE
    CIG0
    SOCADV
    OTHM             0.000       0.000       0.000       0.000       0.000       0.000       0.000

  Specific indirect 40
    PRGBP
    BMI
    MEDUC
    CIG0
    SOCADV
    OTHM             0.001       0.001       0.001       0.001       0.001       0.001       0.001

  Specific indirect 41
    PRGBP
    BMI
    MAGE
    CIG0
    SOCADV
    OTHM             0.000       0.000       0.000       0.000       0.000       0.000       0.000

  Direct
    PRGBP
    OTHM            -0.083      -0.076      -0.073      -0.053      -0.034      -0.030      -0.022


Effects from AFRAMF to PRGBP

  Total             -0.080      -0.074      -0.071      -0.054      -0.036      -0.033      -0.026
  Total indirect     0.034       0.035       0.036       0.040       0.044       0.045       0.047

  Specific indirect 1
    PRGBP
    PAYER
    AFRAMF          -0.007      -0.006      -0.006      -0.004      -0.003      -0.003      -0.002

  Specific indirect 2
    PRGBP
    CIG0
    AFRAMF          -0.005      -0.004      -0.004      -0.002       0.000       0.000       0.001

  Specific indirect 3
    PRGBP
    WIC
    AFRAMF          -0.009      -0.008      -0.008      -0.006      -0.004      -0.004      -0.003

  Specific indirect 4
    PRGBP
    FAGE
    AFRAMF          -0.002      -0.001      -0.001      -0.001      -0.001      -0.001      -0.001

  Specific indirect 5
    PRGBP
    SOCADV
    AFRAMF           0.078       0.086       0.088       0.107       0.124       0.130       0.137

  Specific indirect 6
    PRGBP
    PAYER
    FEDUC
    AFRAMF           0.000       0.000       0.000       0.000       0.000       0.000       0.000

  Specific indirect 7
    PRGBP
    PAYER
    FAGE
    AFRAMF           0.000       0.000       0.000       0.000       0.000       0.000       0.000

  Specific indirect 8
    PRGBP
    PAYER
    SOCADV
    AFRAMF          -0.032      -0.030      -0.029      -0.023      -0.017      -0.015      -0.013

  Specific indirect 9
    PRGBP
    MEDUC
    CIG0
    AFRAMF           0.000       0.000       0.000       0.001       0.001       0.001       0.001

  Specific indirect 10
    PRGBP
    MEDUC
    SOCADV
    AFRAMF          -0.035      -0.032      -0.031      -0.024      -0.017      -0.015      -0.012

  Specific indirect 11
    PRGBP
    CIG0
    SOCADV
    AFRAMF          -0.002       0.000       0.000       0.003       0.006       0.007       0.008

  Specific indirect 12
    PRGBP
    WIC
    SOCADV
    AFRAMF          -0.027      -0.025      -0.024      -0.018      -0.013      -0.012      -0.010

  Specific indirect 13
    PRGBP
    FAGE
    SOCADV
    AFRAMF           0.005       0.006       0.006       0.008       0.010       0.010       0.011

  Specific indirect 14
    PRGBP
    MAGE
    CIG0
    AFRAMF           0.000       0.000       0.000       0.000       0.000       0.000       0.000

  Specific indirect 15
    PRGBP
    MAGE
    SOCADV
    AFRAMF          -0.027      -0.025      -0.024      -0.021      -0.018      -0.017      -0.016

  Specific indirect 16
    PRGBP
    MHT
    SOCADV
    AFRAMF          -0.003      -0.003      -0.003      -0.002      -0.002      -0.002      -0.002

  Specific indirect 17
    PRGBP
    BMI
    CIG0
    AFRAMF           0.000       0.000       0.000       0.001       0.001       0.001       0.001

  Specific indirect 18
    PRGBP
    BMI
    SOCADV
    AFRAMF           0.060       0.061       0.061       0.064       0.066       0.067       0.068

  Specific indirect 19
    PRGBP
    PAYER
    FEDUC
    FAGE
    AFRAMF           0.000       0.000       0.000       0.000       0.000       0.000       0.000

  Specific indirect 20
    PRGBP
    PAYER
    FEDUC
    SOCADV
    AFRAMF           0.001       0.001       0.001       0.001       0.002       0.002       0.002

  Specific indirect 21
    PRGBP
    PAYER
    FAGE
    SOCADV
    AFRAMF           0.000       0.000       0.000       0.000       0.000       0.000       0.000

  Specific indirect 22
    PRGBP
    MEDUC
    CIG0
    SOCADV
    AFRAMF          -0.001      -0.001      -0.001      -0.001      -0.001      -0.001       0.000

  Specific indirect 23
    PRGBP
    WIC
    MEDUC
    CIG0
    AFRAMF           0.000       0.000       0.000       0.000       0.000       0.000       0.000

  Specific indirect 24
    PRGBP
    WIC
    MEDUC
    SOCADV
    AFRAMF           0.000       0.000       0.000       0.001       0.001       0.001       0.001

  Specific indirect 25
    PRGBP
    WIC
    MAGE
    CIG0
    AFRAMF           0.000       0.000       0.000       0.000       0.000       0.000       0.000

  Specific indirect 26
    PRGBP
    WIC
    MAGE
    SOCADV
    AFRAMF          -0.002      -0.001      -0.001      -0.001      -0.001      -0.001      -0.001

  Specific indirect 27
    PRGBP
    MAGE
    CIG0
    SOCADV
    AFRAMF           0.000       0.000       0.000       0.000       0.000       0.000       0.000

  Specific indirect 28
    PRGBP
    BMI
    MEDUC
    CIG0
    AFRAMF           0.000       0.000       0.000       0.000       0.001       0.001       0.001

  Specific indirect 29
    PRGBP
    BMI
    MEDUC
    SOCADV
    AFRAMF          -0.023      -0.023      -0.022      -0.021      -0.020      -0.019      -0.019

  Specific indirect 30
    PRGBP
    BMI
    CIG0
    SOCADV
    AFRAMF          -0.002      -0.001      -0.001      -0.001      -0.001      -0.001       0.000

  Specific indirect 31
    PRGBP
    BMI
    MAGE
    CIG0
    AFRAMF           0.000       0.000       0.000       0.000       0.000       0.000       0.000

  Specific indirect 32
    PRGBP
    BMI
    MAGE
    SOCADV
    AFRAMF          -0.020      -0.020      -0.020      -0.019      -0.018      -0.018      -0.018

  Specific indirect 33
    PRGBP
    PAYER
    FEDUC
    FAGE
    SOCADV
    AFRAMF           0.000       0.000       0.000       0.000       0.000       0.000       0.000

  Specific indirect 34
    PRGBP
    WIC
    MEDUC
    CIG0
    SOCADV
    AFRAMF           0.000       0.000       0.000       0.000       0.000       0.000       0.000

  Specific indirect 35
    PRGBP
    WIC
    MAGE
    CIG0
    SOCADV
    AFRAMF           0.000       0.000       0.000       0.000       0.000       0.000       0.000

  Specific indirect 36
    PRGBP
    BMI
    MEDUC
    CIG0
    SOCADV
    AFRAMF          -0.001      -0.001      -0.001      -0.001      -0.001      -0.001      -0.001

  Specific indirect 37
    PRGBP
    BMI
    MAGE
    CIG0
    SOCADV
    AFRAMF           0.000       0.000       0.000       0.000       0.000       0.000       0.000

  Direct
    PRGBP
    AFRAMF          -0.121      -0.115      -0.111      -0.094      -0.076      -0.073      -0.065


Effects from FHISP to PRGBP

  Total             -0.056      -0.052      -0.049      -0.037      -0.024      -0.022      -0.017
  Total indirect     0.026       0.028       0.029       0.034       0.040       0.041       0.042

  Specific indirect 1
    PRGBP
    PAYER
    FHISP           -0.005      -0.004      -0.004      -0.003      -0.002      -0.002      -0.002

  Specific indirect 2
    PRGBP
    CIG0
    FHISP           -0.010      -0.009      -0.008      -0.004       0.000       0.001       0.002

  Specific indirect 3
    PRGBP
    WIC
    FHISP           -0.008      -0.007      -0.007      -0.006      -0.004      -0.004      -0.003

  Specific indirect 4
    PRGBP
    FAGE
    FHISP            0.000       0.000       0.000       0.000       0.000       0.000       0.000

  Specific indirect 5
    PRGBP
    SOCADV
    FHISP            0.065       0.072       0.074       0.090       0.104       0.108       0.114

  Specific indirect 6
    PRGBP
    PAYER
    FEDUC
    FHISP            0.000       0.000       0.000       0.000       0.000       0.000       0.001

  Specific indirect 7
    PRGBP
    PAYER
    FAGE
    FHISP            0.000       0.000       0.000       0.000       0.000       0.000       0.000

  Specific indirect 8
    PRGBP
    PAYER
    SOCADV
    FHISP           -0.027      -0.025      -0.024      -0.019      -0.014      -0.013      -0.011

  Specific indirect 9
    PRGBP
    MEDUC
    CIG0
    FHISP            0.001       0.001       0.001       0.001       0.001       0.002       0.002

  Specific indirect 10
    PRGBP
    MEDUC
    SOCADV
    FHISP           -0.029      -0.027      -0.026      -0.020      -0.014      -0.013      -0.011

  Specific indirect 11
    PRGBP
    CIG0
    SOCADV
    FHISP           -0.001       0.000       0.000       0.003       0.005       0.006       0.006

  Specific indirect 12
    PRGBP
    WIC
    SOCADV
    FHISP           -0.022      -0.021      -0.020      -0.015      -0.011      -0.010      -0.008

  Specific indirect 13
    PRGBP
    FAGE
    SOCADV
    FHISP            0.004       0.005       0.005       0.007       0.008       0.009       0.009

  Specific indirect 14
    PRGBP
    MAGE
    CIG0
    FHISP            0.000       0.000       0.000       0.000       0.000       0.000       0.000

  Specific indirect 15
    PRGBP
    MAGE
    SOCADV
    FHISP           -0.022      -0.021      -0.021      -0.018      -0.015      -0.014      -0.013

  Specific indirect 16
    PRGBP
    MHT
    SOCADV
    FHISP           -0.002      -0.002      -0.002      -0.002      -0.002      -0.001      -0.001

  Specific indirect 17
    PRGBP
    BMI
    CIG0
    FHISP            0.001       0.001       0.001       0.001       0.002       0.002       0.002

  Specific indirect 18
    PRGBP
    BMI
    SOCADV
    FHISP            0.050       0.051       0.051       0.053       0.055       0.056       0.057

  Specific indirect 19
    PRGBP
    PAYER
    FEDUC
    FAGE
    FHISP            0.000       0.000       0.000       0.000       0.000       0.000       0.000

  Specific indirect 20
    PRGBP
    PAYER
    FEDUC
    SOCADV
    FHISP            0.001       0.001       0.001       0.001       0.002       0.002       0.002

  Specific indirect 21
    PRGBP
    PAYER
    FAGE
    SOCADV
    FHISP            0.000       0.000       0.000       0.000       0.000       0.000       0.000

  Specific indirect 22
    PRGBP
    MEDUC
    CIG0
    SOCADV
    FHISP           -0.001      -0.001      -0.001      -0.001      -0.001       0.000       0.000

  Specific indirect 23
    PRGBP
    WIC
    MEDUC
    CIG0
    FHISP            0.000       0.000       0.000       0.000       0.000       0.000       0.000

  Specific indirect 24
    PRGBP
    WIC
    MEDUC
    SOCADV
    FHISP            0.000       0.000       0.000       0.001       0.001       0.001       0.001

  Specific indirect 25
    PRGBP
    WIC
    MAGE
    CIG0
    FHISP            0.000       0.000       0.000       0.000       0.000       0.000       0.000

  Specific indirect 26
    PRGBP
    WIC
    MAGE
    SOCADV
    FHISP           -0.001      -0.001      -0.001      -0.001      -0.001      -0.001      -0.001

  Specific indirect 27
    PRGBP
    MAGE
    CIG0
    SOCADV
    FHISP            0.000       0.000       0.000       0.000       0.000       0.000       0.000

  Specific indirect 28
    PRGBP
    BMI
    MEDUC
    CIG0
    FHISP            0.001       0.001       0.001       0.001       0.001       0.001       0.001

  Specific indirect 29
    PRGBP
    BMI
    MEDUC
    SOCADV
    FHISP           -0.019      -0.019      -0.019      -0.018      -0.017      -0.016      -0.016

  Specific indirect 30
    PRGBP
    BMI
    CIG0
    SOCADV
    FHISP           -0.001      -0.001      -0.001      -0.001      -0.001       0.000       0.000

  Specific indirect 31
    PRGBP
    BMI
    MAGE
    CIG0
    FHISP            0.000       0.000       0.000       0.000       0.000       0.000       0.000

  Specific indirect 32
    PRGBP
    BMI
    MAGE
    SOCADV
    FHISP           -0.017      -0.017      -0.016      -0.016      -0.015      -0.015      -0.015

  Specific indirect 33
    PRGBP
    PAYER
    FEDUC
    FAGE
    SOCADV
    FHISP            0.000       0.000       0.000       0.000       0.000       0.000       0.000

  Specific indirect 34
    PRGBP
    WIC
    MEDUC
    CIG0
    SOCADV
    FHISP            0.000       0.000       0.000       0.000       0.000       0.000       0.000

  Specific indirect 35
    PRGBP
    WIC
    MAGE
    CIG0
    SOCADV
    FHISP            0.000       0.000       0.000       0.000       0.000       0.000       0.000

  Specific indirect 36
    PRGBP
    BMI
    MEDUC
    CIG0
    SOCADV
    FHISP           -0.001      -0.001      -0.001      -0.001      -0.001      -0.001      -0.001

  Specific indirect 37
    PRGBP
    BMI
    MAGE
    CIG0
    SOCADV
    FHISP            0.000       0.000       0.000       0.000       0.000       0.000       0.000

  Direct
    PRGBP
    FHISP           -0.092      -0.087      -0.085      -0.071      -0.057      -0.055      -0.050


Effects from OTHF to PRGBP

  Total             -0.196      -0.189      -0.186      -0.166      -0.148      -0.144      -0.137
  Total indirect    -0.021      -0.020      -0.019      -0.016      -0.013      -0.012      -0.011

  Specific indirect 1
    PRGBP
    PAYER
    OTHF            -0.007      -0.007      -0.006      -0.005      -0.004      -0.003      -0.003

  Specific indirect 2
    PRGBP
    CIG0
    OTHF            -0.005      -0.004      -0.004      -0.002       0.000       0.000       0.001

  Specific indirect 3
    PRGBP
    WIC
    OTHF            -0.010      -0.009      -0.009      -0.007      -0.005      -0.004      -0.004

  Specific indirect 4
    PRGBP
    FAGE
    OTHF            -0.003      -0.003      -0.003      -0.002      -0.002      -0.002      -0.001

  Specific indirect 5
    PRGBP
    SOCADV
    OTHF            -0.006      -0.005      -0.005      -0.003      -0.001       0.000       0.000

  Specific indirect 6
    PRGBP
    PAYER
    FEDUC
    OTHF             0.000       0.000       0.000       0.000       0.000       0.000       0.000

  Specific indirect 7
    PRGBP
    PAYER
    FAGE
    OTHF             0.000       0.000       0.000       0.000       0.000       0.000       0.000

  Specific indirect 8
    PRGBP
    PAYER
    SOCADV
    OTHF             0.000       0.000       0.000       0.001       0.001       0.001       0.001

  Specific indirect 9
    PRGBP
    MEDUC
    CIG0
    OTHF             0.000       0.000       0.000       0.001       0.001       0.001       0.001

  Specific indirect 10
    PRGBP
    MEDUC
    SOCADV
    OTHF             0.000       0.000       0.000       0.001       0.001       0.001       0.001

  Specific indirect 11
    PRGBP
    CIG0
    SOCADV
    OTHF             0.000       0.000       0.000       0.000       0.000       0.000       0.000

  Specific indirect 12
    PRGBP
    WIC
    SOCADV
    OTHF             0.000       0.000       0.000       0.000       0.001       0.001       0.001

  Specific indirect 13
    PRGBP
    FAGE
    SOCADV
    OTHF             0.000       0.000       0.000       0.000       0.000       0.000       0.000

  Specific indirect 14
    PRGBP
    MAGE
    CIG0
    OTHF             0.000       0.000       0.000       0.000       0.000       0.000       0.000

  Specific indirect 15
    PRGBP
    MAGE
    SOCADV
    OTHF             0.000       0.000       0.000       0.001       0.001       0.001       0.001

  Specific indirect 16
    PRGBP
    MHT
    SOCADV
    OTHF             0.000       0.000       0.000       0.000       0.000       0.000       0.000

  Specific indirect 17
    PRGBP
    BMI
    CIG0
    OTHF             0.000       0.000       0.000       0.001       0.001       0.001       0.001

  Specific indirect 18
    PRGBP
    BMI
    SOCADV
    OTHF            -0.004      -0.003      -0.003      -0.002       0.000       0.000       0.000

  Specific indirect 19
    PRGBP
    PAYER
    FEDUC
    FAGE
    OTHF             0.000       0.000       0.000       0.000       0.000       0.000       0.000

  Specific indirect 20
    PRGBP
    PAYER
    FEDUC
    SOCADV
    OTHF             0.000       0.000       0.000       0.000       0.000       0.000       0.000

  Specific indirect 21
    PRGBP
    PAYER
    FAGE
    SOCADV
    OTHF             0.000       0.000       0.000       0.000       0.000       0.000       0.000

  Specific indirect 22
    PRGBP
    MEDUC
    CIG0
    SOCADV
    OTHF             0.000       0.000       0.000       0.000       0.000       0.000       0.000

  Specific indirect 23
    PRGBP
    WIC
    MEDUC
    CIG0
    OTHF             0.000       0.000       0.000       0.000       0.000       0.000       0.000

  Specific indirect 24
    PRGBP
    WIC
    MEDUC
    SOCADV
    OTHF             0.000       0.000       0.000       0.000       0.000       0.000       0.000

  Specific indirect 25
    PRGBP
    WIC
    MAGE
    CIG0
    OTHF             0.000       0.000       0.000       0.000       0.000       0.000       0.000

  Specific indirect 26
    PRGBP
    WIC
    MAGE
    SOCADV
    OTHF             0.000       0.000       0.000       0.000       0.000       0.000       0.000

  Specific indirect 27
    PRGBP
    MAGE
    CIG0
    SOCADV
    OTHF             0.000       0.000       0.000       0.000       0.000       0.000       0.000

  Specific indirect 28
    PRGBP
    BMI
    MEDUC
    CIG0
    OTHF             0.000       0.000       0.000       0.001       0.001       0.001       0.001

  Specific indirect 29
    PRGBP
    BMI
    MEDUC
    SOCADV
    OTHF             0.000       0.000       0.000       0.001       0.001       0.001       0.001

  Specific indirect 30
    PRGBP
    BMI
    CIG0
    SOCADV
    OTHF             0.000       0.000       0.000       0.000       0.000       0.000       0.000

  Specific indirect 31
    PRGBP
    BMI
    MAGE
    CIG0
    OTHF             0.000       0.000       0.000       0.000       0.000       0.000       0.000

  Specific indirect 32
    PRGBP
    BMI
    MAGE
    SOCADV
    OTHF             0.000       0.000       0.000       0.000       0.001       0.001       0.001

  Specific indirect 33
    PRGBP
    PAYER
    FEDUC
    FAGE
    SOCADV
    OTHF             0.000       0.000       0.000       0.000       0.000       0.000       0.000

  Specific indirect 34
    PRGBP
    WIC
    MEDUC
    CIG0
    SOCADV
    OTHF             0.000       0.000       0.000       0.000       0.000       0.000       0.000

  Specific indirect 35
    PRGBP
    WIC
    MAGE
    CIG0
    SOCADV
    OTHF             0.000       0.000       0.000       0.000       0.000       0.000       0.000

  Specific indirect 36
    PRGBP
    BMI
    MEDUC
    CIG0
    SOCADV
    OTHF             0.000       0.000       0.000       0.000       0.000       0.000       0.000

  Specific indirect 37
    PRGBP
    BMI
    MAGE
    CIG0
    SOCADV
    OTHF             0.000       0.000       0.000       0.000       0.000       0.000       0.000

  Direct
    PRGBP
    OTHF            -0.180      -0.174      -0.170      -0.150      -0.130      -0.128      -0.120


Effects from SOCADV to PRGBP

  Total             -0.089      -0.086      -0.085      -0.079      -0.073      -0.072      -0.070
  Total indirect     0.045       0.055       0.060       0.082       0.106       0.110       0.119

  Specific indirect 1
    PRGBP
    PAYER
    SOCADV           0.020       0.023       0.025       0.034       0.043       0.045       0.048

  Specific indirect 2
    PRGBP
    MEDUC
    SOCADV           0.018       0.023       0.026       0.036       0.047       0.049       0.052

  Specific indirect 3
    PRGBP
    CIG0
    SOCADV          -0.011      -0.010      -0.009      -0.005       0.000       0.001       0.002

  Specific indirect 4
    PRGBP
    WIC
    SOCADV           0.015       0.018       0.020       0.028       0.036       0.037       0.041

  Specific indirect 5
    PRGBP
    FAGE
    SOCADV          -0.017      -0.016      -0.015      -0.012      -0.009      -0.009      -0.008

  Specific indirect 6
    PRGBP
    MAGE
    SOCADV           0.024       0.026       0.027       0.032       0.037       0.038       0.040

  Specific indirect 7
    PRGBP
    MHT
    SOCADV           0.002       0.003       0.003       0.003       0.004       0.004       0.004

  Specific indirect 8
    PRGBP
    BMI
    SOCADV          -0.102      -0.101      -0.100      -0.096      -0.092      -0.092      -0.090

  Specific indirect 9
    PRGBP
    PAYER
    FEDUC
    SOCADV          -0.003      -0.003      -0.003      -0.002      -0.001      -0.001      -0.001

  Specific indirect 10
    PRGBP
    PAYER
    FAGE
    SOCADV           0.000       0.000       0.000       0.000       0.000       0.000       0.000

  Specific indirect 11
    PRGBP
    MEDUC
    CIG0
    SOCADV           0.001       0.001       0.001       0.001       0.002       0.002       0.002

  Specific indirect 12
    PRGBP
    WIC
    MEDUC
    SOCADV          -0.002      -0.002      -0.002      -0.001       0.000       0.000       0.000

  Specific indirect 13
    PRGBP
    WIC
    MAGE
    SOCADV           0.001       0.001       0.001       0.002       0.002       0.002       0.002

  Specific indirect 14
    PRGBP
    MAGE
    CIG0
    SOCADV           0.000       0.000       0.000       0.000       0.000       0.000       0.000

  Specific indirect 15
    PRGBP
    BMI
    MEDUC
    SOCADV           0.028       0.029       0.030       0.032       0.034       0.034       0.035

  Specific indirect 16
    PRGBP
    BMI
    CIG0
    SOCADV           0.001       0.001       0.001       0.001       0.002       0.002       0.002

  Specific indirect 17
    PRGBP
    BMI
    MAGE
    SOCADV           0.027       0.028       0.028       0.029       0.030       0.030       0.030

  Specific indirect 18
    PRGBP
    PAYER
    FEDUC
    FAGE
    SOCADV           0.000       0.000       0.000       0.000       0.000       0.000       0.000

  Specific indirect 19
    PRGBP
    WIC
    MEDUC
    CIG0
    SOCADV           0.000       0.000       0.000       0.000       0.000       0.000       0.000

  Specific indirect 20
    PRGBP
    WIC
    MAGE
    CIG0
    SOCADV           0.000       0.000       0.000       0.000       0.000       0.000       0.000

  Specific indirect 21
    PRGBP
    BMI
    MEDUC
    CIG0
    SOCADV           0.001       0.001       0.001       0.001       0.001       0.001       0.001

  Specific indirect 22
    PRGBP
    BMI
    MAGE
    CIG0
    SOCADV           0.000       0.000       0.000       0.000       0.000       0.000       0.000

  Direct
    PRGBP
    SOCADV          -0.207      -0.196      -0.189      -0.161      -0.134      -0.130      -0.118


Effects from CIG0 to PRGBP

  Total             -0.010      -0.007      -0.006       0.002       0.010       0.012       0.015
  Total indirect    -0.008      -0.007      -0.007      -0.006      -0.005      -0.005      -0.005

  Specific indirect 1
    PRGBP
    MEDUC
    CIG0            -0.004      -0.003      -0.003      -0.002      -0.002      -0.002      -0.001

  Specific indirect 2
    PRGBP
    MAGE
    CIG0             0.000       0.000       0.000       0.000       0.001       0.001       0.001

  Specific indirect 3
    PRGBP
    BMI
    CIG0            -0.004      -0.004      -0.004      -0.003      -0.002      -0.001      -0.001

  Specific indirect 4
    PRGBP
    WIC
    MEDUC
    CIG0             0.000       0.000       0.000       0.000       0.000       0.000       0.000

  Specific indirect 5
    PRGBP
    WIC
    MAGE
    CIG0             0.000       0.000       0.000       0.000       0.000       0.000       0.000

  Specific indirect 6
    PRGBP
    BMI
    MEDUC
    CIG0            -0.002      -0.002      -0.002      -0.002      -0.002      -0.002      -0.002

  Specific indirect 7
    PRGBP
    BMI
    MAGE
    CIG0             0.000       0.000       0.000       0.000       0.001       0.001       0.001

  Direct
    PRGBP
    CIG0            -0.004      -0.001       0.000       0.008       0.017       0.018       0.020


Effects from MAGE to PRGBP

  Total              0.077       0.080       0.081       0.088       0.095       0.097       0.099
  Total indirect     0.041       0.041       0.042       0.043       0.044       0.045       0.045

  Specific indirect 1
    PRGBP
    WIC
    MAGE             0.001       0.002       0.002       0.002       0.003       0.003       0.003

  Specific indirect 2
    PRGBP
    BMI
    MAGE             0.039       0.039       0.039       0.041       0.042       0.042       0.043

  Direct
    PRGBP
    MAGE             0.034       0.037       0.038       0.045       0.052       0.054       0.057


Effects from FAGE to PRGBP

  Total             -0.025      -0.024      -0.023      -0.018      -0.014      -0.013      -0.012
  Total indirect     0.000       0.000       0.000       0.000       0.000       0.000       0.000

  Specific indirect 1
    PRGBP
    PAYER
    FAGE             0.000       0.000       0.000       0.000       0.000       0.000       0.000

  Specific indirect 2
    PRGBP
    PAYER
    FEDUC
    FAGE             0.000       0.000       0.000       0.000       0.000       0.000       0.000

  Direct
    PRGBP
    FAGE            -0.025      -0.024      -0.023      -0.018      -0.014      -0.013      -0.012


Effects from MEDUC to PRGBP

  Total              0.038       0.041       0.043       0.051       0.058       0.060       0.063
  Total indirect     0.022       0.022       0.022       0.023       0.024       0.025       0.025

  Specific indirect 1
    PRGBP
    WIC
    MEDUC           -0.002      -0.001      -0.001      -0.001       0.000       0.000       0.000

  Specific indirect 2
    PRGBP
    BMI
    MEDUC            0.022       0.023       0.023       0.024       0.025       0.026       0.026

  Direct
    PRGBP
    MEDUC            0.014       0.018       0.020       0.027       0.035       0.036       0.040


Effects from FEDUC to PRGBP

  Total             -0.003      -0.003      -0.003      -0.002      -0.001      -0.001      -0.001
  Total indirect    -0.003      -0.003      -0.003      -0.002      -0.001      -0.001      -0.001

  Specific indirect 1
    PRGBP
    PAYER
    FEDUC           -0.003      -0.003      -0.003      -0.002      -0.001      -0.001      -0.001


Effects from MHT to PRGBP

  Total              0.021       0.023       0.024       0.029       0.035       0.035       0.037
  Total indirect     0.000       0.000       0.000       0.000       0.000       0.000       0.000

  Direct
    PRGBP
    MHT              0.021       0.023       0.024       0.029       0.035       0.035       0.037


Effects from BMI to PRGBP

  Total              0.181       0.184       0.184       0.189       0.194       0.195       0.197
  Total indirect     0.000       0.000       0.000       0.000       0.000       0.000       0.000

  Direct
    PRGBP
    BMI              0.181       0.184       0.184       0.189       0.194       0.195       0.197


Effects from PAYER to PRGBP

  Total              0.017       0.020       0.022       0.030       0.038       0.039       0.042
  Total indirect     0.000       0.000       0.000       0.000       0.000       0.000       0.000

  Direct
    PRGBP
    PAYER            0.017       0.020       0.022       0.030       0.038       0.039       0.042


Effects from WIC to PRGBP

  Total             -0.041      -0.038      -0.036      -0.028      -0.020      -0.019      -0.016
  Total indirect     0.000       0.000       0.000       0.000       0.000       0.000       0.000

  Direct
    PRGBP
    WIC             -0.041      -0.038      -0.036      -0.028      -0.020      -0.019      -0.016


Effects from PRECAREM to PRGBP

  Total              0.000       0.000       0.000       0.000       0.000       0.000       0.000
  Total indirect     0.000       0.000       0.000       0.000       0.000       0.000       0.000


Effects from AFRAMM to PRGDM

  Total             -0.074      -0.065      -0.061      -0.037      -0.014      -0.008       0.001
  Total indirect    -0.040      -0.037      -0.035      -0.028      -0.020      -0.019      -0.016

  Specific indirect 1
    PRGDM
    PAYER
    AFRAMM          -0.007      -0.006      -0.005      -0.002       0.001       0.002       0.003

  Specific indirect 2
    PRGDM
    MEDUC
    AFRAMM          -0.001       0.000       0.000       0.000       0.000       0.000       0.001

  Specific indirect 3
    PRGDM
    CIG0
    AFRAMM          -0.043      -0.040      -0.039      -0.033      -0.026      -0.025      -0.022

  Specific indirect 4
    PRGDM
    WIC
    AFRAMM          -0.003      -0.002      -0.001       0.002       0.005       0.006       0.007

  Specific indirect 5
    PRGDM
    MAGE
    AFRAMM          -0.002      -0.002      -0.002       0.000       0.001       0.001       0.002

  Specific indirect 6
    PRGDM
    MHT
    AFRAMM          -0.001      -0.001       0.000       0.000       0.001       0.001       0.001

  Specific indirect 7
    PRGDM
    BMI
    AFRAMM           0.002       0.003       0.004       0.006       0.008       0.008       0.009

  Specific indirect 8
    PRGDM
    SOCADV
    AFRAMM          -0.003       0.000       0.001       0.008       0.015       0.017       0.020

  Specific indirect 9
    PRGDM
    PAYER
    SOCADV
    AFRAMM          -0.005      -0.004      -0.004      -0.002       0.001       0.001       0.002

  Specific indirect 10
    PRGDM
    MEDUC
    CIG0
    AFRAMM          -0.001      -0.001      -0.001       0.000       0.000       0.001       0.001

  Specific indirect 11
    PRGDM
    MEDUC
    SOCADV
    AFRAMM          -0.004      -0.003      -0.002       0.000       0.003       0.003       0.004

  Specific indirect 12
    PRGDM
    CIG0
    SOCADV
    AFRAMM           0.004       0.005       0.005       0.006       0.007       0.008       0.008

  Specific indirect 13
    PRGDM
    WIC
    MEDUC
    AFRAMM           0.000       0.000       0.000       0.000       0.000       0.000       0.000

  Specific indirect 14
    PRGDM
    WIC
    MAGE
    AFRAMM           0.000       0.000       0.000       0.000       0.000       0.000       0.000

  Specific indirect 15
    PRGDM
    WIC
    SOCADV
    AFRAMM          -0.002      -0.001      -0.001       0.001       0.003       0.003       0.004

  Specific indirect 16
    PRGDM
    FAGE
    SOCADV
    AFRAMM          -0.003      -0.003      -0.003      -0.002      -0.001      -0.001      -0.001

  Specific indirect 17
    PRGDM
    MAGE
    CIG0
    AFRAMM          -0.002      -0.002      -0.002      -0.001      -0.001      -0.001       0.000

  Specific indirect 18
    PRGDM
    MAGE
    SOCADV
    AFRAMM          -0.029      -0.028      -0.028      -0.026      -0.024      -0.024      -0.023

  Specific indirect 19
    PRGDM
    MHT
    SOCADV
    AFRAMM           0.002       0.002       0.002       0.003       0.003       0.003       0.003

  Specific indirect 20
    PRGDM
    BMI
    MEDUC
    AFRAMM           0.000       0.000       0.001       0.001       0.001       0.001       0.002

  Specific indirect 21
    PRGDM
    BMI
    CIG0
    AFRAMM           0.001       0.001       0.001       0.002       0.002       0.003       0.003

  Specific indirect 22
    PRGDM
    BMI
    MAGE
    AFRAMM          -0.001       0.000       0.000       0.000       0.000       0.000       0.000

  Specific indirect 23
    PRGDM
    BMI
    SOCADV
    AFRAMM           0.019       0.020       0.020       0.022       0.024       0.024       0.025

  Specific indirect 24
    PRGDM
    PAYER
    FEDUC
    SOCADV
    AFRAMM           0.000       0.000       0.000       0.000       0.000       0.000       0.000

  Specific indirect 25
    PRGDM
    PAYER
    FAGE
    SOCADV
    AFRAMM           0.000       0.000       0.000       0.000       0.000       0.000       0.000

  Specific indirect 26
    PRGDM
    MEDUC
    CIG0
    SOCADV
    AFRAMM           0.000       0.000       0.000       0.000       0.000       0.000       0.000

  Specific indirect 27
    PRGDM
    WIC
    MEDUC
    CIG0
    AFRAMM           0.000       0.000       0.000       0.000       0.000       0.000       0.000

  Specific indirect 28
    PRGDM
    WIC
    MEDUC
    SOCADV
    AFRAMM           0.000       0.000       0.000       0.000       0.000       0.000       0.000

  Specific indirect 29
    PRGDM
    WIC
    MAGE
    CIG0
    AFRAMM           0.000       0.000       0.000       0.000       0.000       0.000       0.000

  Specific indirect 30
    PRGDM
    WIC
    MAGE
    SOCADV
    AFRAMM           0.000       0.000       0.000       0.000       0.000       0.000       0.000

  Specific indirect 31
    PRGDM
    MAGE
    CIG0
    SOCADV
    AFRAMM           0.000       0.000       0.000       0.000       0.000       0.000       0.000

  Specific indirect 32
    PRGDM
    BMI
    MEDUC
    CIG0
    AFRAMM           0.001       0.001       0.001       0.001       0.002       0.002       0.002

  Specific indirect 33
    PRGDM
    BMI
    MEDUC
    SOCADV
    AFRAMM          -0.008      -0.008      -0.008      -0.007      -0.006      -0.006      -0.006

  Specific indirect 34
    PRGDM
    BMI
    CIG0
    SOCADV
    AFRAMM          -0.001       0.000       0.000       0.000       0.000       0.000       0.000

  Specific indirect 35
    PRGDM
    BMI
    MAGE
    CIG0
    AFRAMM           0.000       0.000       0.000       0.000       0.000       0.000       0.000

  Specific indirect 36
    PRGDM
    BMI
    MAGE
    SOCADV
    AFRAMM          -0.007      -0.007      -0.007      -0.007      -0.006      -0.006      -0.006

  Specific indirect 37
    PRGDM
    PAYER
    FEDUC
    FAGE
    SOCADV
    AFRAMM           0.000       0.000       0.000       0.000       0.000       0.000       0.000

  Specific indirect 38
    PRGDM
    WIC
    MEDUC
    CIG0
    SOCADV
    AFRAMM           0.000       0.000       0.000       0.000       0.000       0.000       0.000

  Specific indirect 39
    PRGDM
    WIC
    MAGE
    CIG0
    SOCADV
    AFRAMM           0.000       0.000       0.000       0.000       0.000       0.000       0.000

  Specific indirect 40
    PRGDM
    BMI
    MEDUC
    CIG0
    SOCADV
    AFRAMM           0.000       0.000       0.000       0.000       0.000       0.000       0.000

  Specific indirect 41
    PRGDM
    BMI
    MAGE
    CIG0
    SOCADV
    AFRAMM           0.000       0.000       0.000       0.000       0.000       0.000       0.000

  Direct
    PRGDM
    AFRAMM          -0.048      -0.039      -0.034      -0.009       0.016       0.020       0.029


Effects from MHISP to PRGDM

  Total              0.001       0.006       0.009       0.023       0.037       0.040       0.046
  Total indirect    -0.014      -0.011      -0.010      -0.002       0.006       0.008       0.010

  Specific indirect 1
    PRGDM
    PAYER
    MHISP           -0.004      -0.003      -0.003      -0.001       0.001       0.001       0.002

  Specific indirect 2
    PRGDM
    MEDUC
    MHISP           -0.003      -0.002      -0.002       0.000       0.002       0.002       0.003

  Specific indirect 3
    PRGDM
    CIG0
    MHISP           -0.045      -0.043      -0.042      -0.035      -0.028      -0.026      -0.024

  Specific indirect 4
    PRGDM
    WIC
    MHISP           -0.002      -0.001      -0.001       0.001       0.003       0.004       0.004

  Specific indirect 5
    PRGDM
    MAGE
    MHISP            0.004       0.005       0.005       0.006       0.007       0.007       0.007

  Specific indirect 6
    PRGDM
    MHT
    MHISP            0.033       0.034       0.034       0.036       0.039       0.039       0.040

  Specific indirect 7
    PRGDM
    BMI
    MHISP           -0.006      -0.005      -0.005      -0.003      -0.002      -0.001      -0.001

  Specific indirect 8
    PRGDM
    SOCADV
    MHISP           -0.005       0.000       0.002       0.015       0.027       0.029       0.035

  Specific indirect 9
    PRGDM
    PAYER
    SOCADV
    MHISP           -0.009      -0.008      -0.007      -0.003       0.001       0.002       0.004

  Specific indirect 10
    PRGDM
    MEDUC
    CIG0
    MHISP           -0.001      -0.001      -0.001       0.000       0.001       0.001       0.001

  Specific indirect 11
    PRGDM
    MEDUC
    SOCADV
    MHISP           -0.007      -0.005      -0.004       0.000       0.005       0.006       0.007

  Specific indirect 12
    PRGDM
    CIG0
    SOCADV
    MHISP            0.007       0.008       0.008       0.011       0.013       0.013       0.014

  Specific indirect 13
    PRGDM
    WIC
    MEDUC
    MHISP            0.000       0.000       0.000       0.000       0.000       0.000       0.000

  Specific indirect 14
    PRGDM
    WIC
    MAGE
    MHISP            0.000       0.000       0.000       0.000       0.000       0.000       0.000

  Specific indirect 15
    PRGDM
    WIC
    SOCADV
    MHISP           -0.003      -0.002      -0.001       0.002       0.006       0.006       0.008

  Specific indirect 16
    PRGDM
    FAGE
    SOCADV
    MHISP           -0.005      -0.005      -0.005      -0.003      -0.002      -0.002      -0.001

  Specific indirect 17
    PRGDM
    MAGE
    CIG0
    MHISP           -0.002      -0.002      -0.002      -0.001      -0.001      -0.001      -0.001

  Specific indirect 18
    PRGDM
    MAGE
    SOCADV
    MHISP           -0.049      -0.048      -0.048      -0.046      -0.043      -0.043      -0.042

  Specific indirect 19
    PRGDM
    MHT
    SOCADV
    MHISP            0.004       0.004       0.004       0.005       0.005       0.005       0.005

  Specific indirect 20
    PRGDM
    BMI
    MEDUC
    MHISP           -0.005      -0.005      -0.005      -0.005      -0.004      -0.004      -0.004

  Specific indirect 21
    PRGDM
    BMI
    CIG0
    MHISP            0.001       0.001       0.001       0.002       0.003       0.003       0.003

  Specific indirect 22
    PRGDM
    BMI
    MAGE
    MHISP            0.001       0.001       0.001       0.001       0.002       0.002       0.002

  Specific indirect 23
    PRGDM
    BMI
    SOCADV
    MHISP            0.035       0.036       0.036       0.038       0.040       0.041       0.042

  Specific indirect 24
    PRGDM
    PAYER
    FEDUC
    SOCADV
    MHISP            0.000       0.000       0.000       0.000       0.000       0.000       0.001

  Specific indirect 25
    PRGDM
    PAYER
    FAGE
    SOCADV
    MHISP            0.000       0.000       0.000       0.000       0.000       0.000       0.000

  Specific indirect 26
    PRGDM
    MEDUC
    CIG0
    SOCADV
    MHISP            0.000       0.000       0.000       0.000       0.000       0.000       0.000

  Specific indirect 27
    PRGDM
    WIC
    MEDUC
    CIG0
    MHISP            0.000       0.000       0.000       0.000       0.000       0.000       0.000

  Specific indirect 28
    PRGDM
    WIC
    MEDUC
    SOCADV
    MHISP            0.000       0.000       0.000       0.000       0.000       0.000       0.000

  Specific indirect 29
    PRGDM
    WIC
    MAGE
    CIG0
    MHISP            0.000       0.000       0.000       0.000       0.000       0.000       0.000

  Specific indirect 30
    PRGDM
    WIC
    MAGE
    SOCADV
    MHISP            0.000       0.000       0.000       0.000       0.000       0.000       0.000

  Specific indirect 31
    PRGDM
    MAGE
    CIG0
    SOCADV
    MHISP            0.000       0.000       0.000       0.000       0.001       0.001       0.001

  Specific indirect 32
    PRGDM
    BMI
    MEDUC
    CIG0
    MHISP            0.001       0.001       0.001       0.002       0.002       0.002       0.002

  Specific indirect 33
    PRGDM
    BMI
    MEDUC
    SOCADV
    MHISP           -0.014      -0.014      -0.014      -0.013      -0.012      -0.011      -0.011

  Specific indirect 34
    PRGDM
    BMI
    CIG0
    SOCADV
    MHISP           -0.001      -0.001      -0.001      -0.001       0.000       0.000       0.000

  Specific indirect 35
    PRGDM
    BMI
    MAGE
    CIG0
    MHISP           -0.001       0.000       0.000       0.000       0.000       0.000       0.000

  Specific indirect 36
    PRGDM
    BMI
    MAGE
    SOCADV
    MHISP           -0.012      -0.012      -0.012      -0.011      -0.011      -0.011      -0.011

  Specific indirect 37
    PRGDM
    PAYER
    FEDUC
    FAGE
    SOCADV
    MHISP            0.000       0.000       0.000       0.000       0.000       0.000       0.000

  Specific indirect 38
    PRGDM
    WIC
    MEDUC
    CIG0
    SOCADV
    MHISP            0.000       0.000       0.000       0.000       0.000       0.000       0.000

  Specific indirect 39
    PRGDM
    WIC
    MAGE
    CIG0
    SOCADV
    MHISP            0.000       0.000       0.000       0.000       0.000       0.000       0.000

  Specific indirect 40
    PRGDM
    BMI
    MEDUC
    CIG0
    SOCADV
    MHISP           -0.001      -0.001      -0.001       0.000       0.000       0.000       0.000

  Specific indirect 41
    PRGDM
    BMI
    MAGE
    CIG0
    SOCADV
    MHISP            0.000       0.000       0.000       0.000       0.000       0.000       0.000

  Direct
    PRGDM
    MHISP           -0.002       0.005       0.008       0.025       0.041       0.044       0.050


Effects from OTHM to PRGDM

  Total              0.344       0.351       0.354       0.372       0.390       0.393       0.399
  Total indirect    -0.033      -0.029      -0.027      -0.018      -0.009      -0.007      -0.004

  Specific indirect 1
    PRGDM
    PAYER
    OTHM            -0.010      -0.008      -0.007      -0.003       0.002       0.002       0.004

  Specific indirect 2
    PRGDM
    MEDUC
    OTHM            -0.003      -0.002      -0.002       0.000       0.002       0.003       0.003

  Specific indirect 3
    PRGDM
    CIG0
    OTHM            -0.022      -0.021      -0.020      -0.016      -0.013      -0.012      -0.011

  Specific indirect 4
    PRGDM
    WIC
    OTHM            -0.003      -0.002      -0.001       0.002       0.005       0.006       0.007

  Specific indirect 5
    PRGDM
    MAGE
    OTHM            -0.003      -0.003      -0.002      -0.001       0.000       0.000       0.000

  Specific indirect 6
    PRGDM
    MHT
    OTHM             0.048       0.050       0.050       0.053       0.056       0.057       0.058

  Specific indirect 7
    PRGDM
    BMI
    OTHM            -0.058      -0.057      -0.057      -0.054      -0.052      -0.051      -0.051

  Specific indirect 8
    PRGDM
    SOCADV
    OTHM            -0.048      -0.040      -0.037      -0.020      -0.003       0.000       0.006

  Specific indirect 9
    PRGDM
    PAYER
    SOCADV
    OTHM            -0.005      -0.003      -0.002       0.004       0.009       0.010       0.012

  Specific indirect 10
    PRGDM
    MEDUC
    CIG0
    OTHM             0.000       0.000       0.000       0.000       0.000       0.000       0.000

  Specific indirect 11
    PRGDM
    MEDUC
    SOCADV
    OTHM            -0.010      -0.008      -0.007      -0.001       0.006       0.007       0.009

  Specific indirect 12
    PRGDM
    CIG0
    SOCADV
    OTHM            -0.019      -0.018      -0.018      -0.015      -0.012      -0.011      -0.010

  Specific indirect 13
    PRGDM
    WIC
    MEDUC
    OTHM             0.000       0.000       0.000       0.000       0.000       0.000       0.000

  Specific indirect 14
    PRGDM
    WIC
    MAGE
    OTHM             0.000       0.000       0.000       0.000       0.000       0.000       0.000

  Specific indirect 15
    PRGDM
    WIC
    SOCADV
    OTHM            -0.010      -0.008      -0.007      -0.003       0.002       0.003       0.005

  Specific indirect 16
    PRGDM
    FAGE
    SOCADV
    OTHM             0.002       0.003       0.003       0.005       0.006       0.007       0.007

  Specific indirect 17
    PRGDM
    MAGE
    CIG0
    OTHM            -0.001      -0.001      -0.001      -0.001       0.000       0.000       0.000

  Specific indirect 18
    PRGDM
    MAGE
    SOCADV
    OTHM             0.057       0.058       0.059       0.062       0.065       0.066       0.067

  Specific indirect 19
    PRGDM
    MHT
    SOCADV
    OTHM            -0.007      -0.007      -0.007      -0.007      -0.006      -0.006      -0.006

  Specific indirect 20
    PRGDM
    BMI
    MEDUC
    OTHM            -0.007      -0.006      -0.006      -0.006      -0.005      -0.005      -0.005

  Specific indirect 21
    PRGDM
    BMI
    CIG0
    OTHM             0.000       0.000       0.001       0.001       0.001       0.001       0.001

  Specific indirect 22
    PRGDM
    BMI
    MAGE
    OTHM            -0.001      -0.001      -0.001       0.000       0.000       0.000       0.000

  Specific indirect 23
    PRGDM
    BMI
    SOCADV
    OTHM            -0.057      -0.056      -0.055      -0.052      -0.049      -0.049      -0.048

  Specific indirect 24
    PRGDM
    PAYER
    FEDUC
    SOCADV
    OTHM            -0.001      -0.001      -0.001       0.000       0.000       0.000       0.000

  Specific indirect 25
    PRGDM
    PAYER
    FAGE
    SOCADV
    OTHM             0.000       0.000       0.000       0.000       0.000       0.000       0.000

  Specific indirect 26
    PRGDM
    MEDUC
    CIG0
    SOCADV
    OTHM             0.000       0.000       0.000       0.000       0.000       0.000       0.000

  Specific indirect 27
    PRGDM
    WIC
    MEDUC
    CIG0
    OTHM             0.000       0.000       0.000       0.000       0.000       0.000       0.000

  Specific indirect 28
    PRGDM
    WIC
    MEDUC
    SOCADV
    OTHM             0.000       0.000       0.000       0.000       0.000       0.000       0.000

  Specific indirect 29
    PRGDM
    WIC
    MAGE
    CIG0
    OTHM             0.000       0.000       0.000       0.000       0.000       0.000       0.000

  Specific indirect 30
    PRGDM
    WIC
    MAGE
    SOCADV
    OTHM            -0.001      -0.001       0.000       0.000       0.000       0.000       0.000

  Specific indirect 31
    PRGDM
    MAGE
    CIG0
    SOCADV
    OTHM            -0.001      -0.001      -0.001      -0.001       0.000       0.000       0.000

  Specific indirect 32
    PRGDM
    BMI
    MEDUC
    CIG0
    OTHM             0.001       0.001       0.001       0.001       0.001       0.001       0.001

  Specific indirect 33
    PRGDM
    BMI
    MEDUC
    SOCADV
    OTHM             0.015       0.016       0.016       0.017       0.019       0.019       0.019

  Specific indirect 34
    PRGDM
    BMI
    CIG0
    SOCADV
    OTHM             0.000       0.000       0.001       0.001       0.001       0.001       0.001

  Specific indirect 35
    PRGDM
    BMI
    MAGE
    CIG0
    OTHM             0.000       0.000       0.000       0.000       0.000       0.000       0.000

  Specific indirect 36
    PRGDM
    BMI
    MAGE
    SOCADV
    OTHM             0.014       0.015       0.015       0.016       0.016       0.016       0.017

  Specific indirect 37
    PRGDM
    PAYER
    FEDUC
    FAGE
    SOCADV
    OTHM             0.000       0.000       0.000       0.000       0.000       0.000       0.000

  Specific indirect 38
    PRGDM
    WIC
    MEDUC
    CIG0
    SOCADV
    OTHM             0.000       0.000       0.000       0.000       0.000       0.000       0.000

  Specific indirect 39
    PRGDM
    WIC
    MAGE
    CIG0
    SOCADV
    OTHM             0.000       0.000       0.000       0.000       0.000       0.000       0.000

  Specific indirect 40
    PRGDM
    BMI
    MEDUC
    CIG0
    SOCADV
    OTHM             0.001       0.001       0.001       0.001       0.001       0.001       0.001

  Specific indirect 41
    PRGDM
    BMI
    MAGE
    CIG0
    SOCADV
    OTHM             0.000       0.000       0.000       0.000       0.000       0.000       0.000

  Direct
    PRGDM
    OTHM             0.359       0.366       0.370       0.390       0.410       0.413       0.421


Effects from AFRAMF to PRGDM

  Total             -0.163      -0.155      -0.152      -0.130      -0.108      -0.103      -0.096
  Total indirect    -0.026      -0.024      -0.023      -0.018      -0.013      -0.012      -0.010

  Specific indirect 1
    PRGDM
    PAYER
    AFRAMF          -0.003      -0.003      -0.002      -0.001       0.000       0.001       0.001

  Specific indirect 2
    PRGDM
    CIG0
    AFRAMF          -0.015      -0.014      -0.013      -0.011      -0.008      -0.008      -0.007

  Specific indirect 3
    PRGDM
    WIC
    AFRAMF          -0.002      -0.001      -0.001       0.001       0.003       0.004       0.004

  Specific indirect 4
    PRGDM
    FAGE
    AFRAMF           0.000       0.000       0.000       0.001       0.001       0.001       0.001

  Specific indirect 5
    PRGDM
    SOCADV
    AFRAMF          -0.008      -0.001       0.004       0.026       0.047       0.050       0.061

  Specific indirect 6
    PRGDM
    PAYER
    FEDUC
    AFRAMF           0.000       0.000       0.000       0.000       0.000       0.000       0.000

  Specific indirect 7
    PRGDM
    PAYER
    FAGE
    AFRAMF           0.000       0.000       0.000       0.000       0.000       0.000       0.000

  Specific indirect 8
    PRGDM
    PAYER
    SOCADV
    AFRAMF          -0.015      -0.013      -0.012      -0.005       0.002       0.004       0.006

  Specific indirect 9
    PRGDM
    MEDUC
    CIG0
    AFRAMF           0.000       0.000       0.000       0.000       0.000       0.000       0.000

  Specific indirect 10
    PRGDM
    MEDUC
    SOCADV
    AFRAMF          -0.012      -0.009      -0.007       0.001       0.008       0.010       0.013

  Specific indirect 11
    PRGDM
    CIG0
    SOCADV
    AFRAMF           0.013       0.014       0.015       0.019       0.022       0.023       0.024

  Specific indirect 12
    PRGDM
    WIC
    SOCADV
    AFRAMF          -0.006      -0.004      -0.002       0.004       0.010       0.011       0.013

  Specific indirect 13
    PRGDM
    FAGE
    SOCADV
    AFRAMF          -0.009      -0.008      -0.008      -0.006      -0.004      -0.003      -0.002

  Specific indirect 14
    PRGDM
    MAGE
    CIG0
    AFRAMF          -0.001      -0.001      -0.001       0.000       0.000       0.000       0.000

  Specific indirect 15
    PRGDM
    MAGE
    SOCADV
    AFRAMF          -0.086      -0.084      -0.084      -0.079      -0.076      -0.075      -0.073

  Specific indirect 16
    PRGDM
    MHT
    SOCADV
    AFRAMF           0.008       0.008       0.008       0.008       0.009       0.009       0.009

  Specific indirect 17
    PRGDM
    BMI
    CIG0
    AFRAMF           0.000       0.000       0.000       0.001       0.001       0.001       0.001

  Specific indirect 18
    PRGDM
    BMI
    SOCADV
    AFRAMF           0.062       0.063       0.064       0.067       0.070       0.071       0.072

  Specific indirect 19
    PRGDM
    PAYER
    FEDUC
    FAGE
    AFRAMF           0.000       0.000       0.000       0.000       0.000       0.000       0.000

  Specific indirect 20
    PRGDM
    PAYER
    FEDUC
    SOCADV
    AFRAMF           0.000       0.000       0.000       0.000       0.001       0.001       0.001

  Specific indirect 21
    PRGDM
    PAYER
    FAGE
    SOCADV
    AFRAMF           0.000       0.000       0.000       0.000       0.000       0.000       0.000

  Specific indirect 22
    PRGDM
    MEDUC
    CIG0
    SOCADV
    AFRAMF           0.000       0.000       0.000       0.000       0.000       0.000       0.000

  Specific indirect 23
    PRGDM
    WIC
    MEDUC
    CIG0
    AFRAMF           0.000       0.000       0.000       0.000       0.000       0.000       0.000

  Specific indirect 24
    PRGDM
    WIC
    MEDUC
    SOCADV
    AFRAMF          -0.001       0.000       0.000       0.000       0.000       0.000       0.000

  Specific indirect 25
    PRGDM
    WIC
    MAGE
    CIG0
    AFRAMF           0.000       0.000       0.000       0.000       0.000       0.000       0.000

  Specific indirect 26
    PRGDM
    WIC
    MAGE
    SOCADV
    AFRAMF           0.000       0.000       0.000       0.000       0.001       0.001       0.001

  Specific indirect 27
    PRGDM
    MAGE
    CIG0
    SOCADV
    AFRAMF           0.000       0.000       0.000       0.001       0.001       0.001       0.001

  Specific indirect 28
    PRGDM
    BMI
    MEDUC
    CIG0
    AFRAMF           0.000       0.000       0.000       0.000       0.001       0.001       0.001

  Specific indirect 29
    PRGDM
    BMI
    MEDUC
    SOCADV
    AFRAMF          -0.024      -0.024      -0.024      -0.022      -0.021      -0.020      -0.020

  Specific indirect 30
    PRGDM
    BMI
    CIG0
    SOCADV
    AFRAMF          -0.002      -0.001      -0.001      -0.001      -0.001      -0.001       0.000

  Specific indirect 31
    PRGDM
    BMI
    MAGE
    CIG0
    AFRAMF           0.000       0.000       0.000       0.000       0.000       0.000       0.000

  Specific indirect 32
    PRGDM
    BMI
    MAGE
    SOCADV
    AFRAMF          -0.021      -0.021      -0.021      -0.020      -0.019      -0.019      -0.019

  Specific indirect 33
    PRGDM
    PAYER
    FEDUC
    FAGE
    SOCADV
    AFRAMF           0.000       0.000       0.000       0.000       0.000       0.000       0.000

  Specific indirect 34
    PRGDM
    WIC
    MEDUC
    CIG0
    SOCADV
    AFRAMF           0.000       0.000       0.000       0.000       0.000       0.000       0.000

  Specific indirect 35
    PRGDM
    WIC
    MAGE
    CIG0
    SOCADV
    AFRAMF           0.000       0.000       0.000       0.000       0.000       0.000       0.000

  Specific indirect 36
    PRGDM
    BMI
    MEDUC
    CIG0
    SOCADV
    AFRAMF          -0.001      -0.001      -0.001      -0.001      -0.001      -0.001      -0.001

  Specific indirect 37
    PRGDM
    BMI
    MAGE
    CIG0
    SOCADV
    AFRAMF           0.000       0.000       0.000       0.000       0.000       0.000       0.000

  Direct
    PRGDM
    AFRAMF          -0.146      -0.139      -0.134      -0.111      -0.089      -0.085      -0.076


Effects from FHISP to PRGDM

  Total             -0.087      -0.081      -0.079      -0.064      -0.049      -0.046      -0.041
  Total indirect    -0.039      -0.037      -0.036      -0.029      -0.023      -0.022      -0.019

  Specific indirect 1
    PRGDM
    PAYER
    FHISP           -0.002      -0.002      -0.002      -0.001       0.000       0.001       0.001

  Specific indirect 2
    PRGDM
    CIG0
    FHISP           -0.031      -0.030      -0.029      -0.024      -0.019      -0.018      -0.016

  Specific indirect 3
    PRGDM
    WIC
    FHISP           -0.002      -0.001      -0.001       0.001       0.003       0.003       0.004

  Specific indirect 4
    PRGDM
    FAGE
    FHISP            0.000       0.000       0.000       0.000       0.000       0.000       0.000

  Specific indirect 5
    PRGDM
    SOCADV
    FHISP           -0.007       0.000       0.004       0.022       0.039       0.042       0.051

  Specific indirect 6
    PRGDM
    PAYER
    FEDUC
    FHISP            0.000       0.000       0.000       0.000       0.000       0.000       0.000

  Specific indirect 7
    PRGDM
    PAYER
    FAGE
    FHISP            0.000       0.000       0.000       0.000       0.000       0.000       0.000

  Specific indirect 8
    PRGDM
    PAYER
    SOCADV
    FHISP           -0.013      -0.011      -0.010      -0.004       0.002       0.003       0.005

  Specific indirect 9
    PRGDM
    MEDUC
    CIG0
    FHISP           -0.001       0.000       0.000       0.000       0.000       0.000       0.001

  Specific indirect 10
    PRGDM
    MEDUC
    SOCADV
    FHISP           -0.010      -0.007      -0.006       0.001       0.007       0.008       0.011

  Specific indirect 11
    PRGDM
    CIG0
    SOCADV
    FHISP            0.011       0.012       0.012       0.016       0.019       0.019       0.021

  Specific indirect 12
    PRGDM
    WIC
    SOCADV
    FHISP           -0.005      -0.003      -0.002       0.003       0.008       0.009       0.011

  Specific indirect 13
    PRGDM
    FAGE
    SOCADV
    FHISP           -0.008      -0.007      -0.007      -0.005      -0.003      -0.003      -0.002

  Specific indirect 14
    PRGDM
    MAGE
    CIG0
    FHISP           -0.001      -0.001      -0.001      -0.001      -0.001       0.000       0.000

  Specific indirect 15
    PRGDM
    MAGE
    SOCADV
    FHISP           -0.072      -0.071      -0.070      -0.067      -0.063      -0.063      -0.062

  Specific indirect 16
    PRGDM
    MHT
    SOCADV
    FHISP            0.006       0.006       0.007       0.007       0.007       0.007       0.008

  Specific indirect 17
    PRGDM
    BMI
    CIG0
    FHISP            0.001       0.001       0.001       0.001       0.002       0.002       0.002

  Specific indirect 18
    PRGDM
    BMI
    SOCADV
    FHISP            0.052       0.053       0.054       0.056       0.059       0.059       0.060

  Specific indirect 19
    PRGDM
    PAYER
    FEDUC
    FAGE
    FHISP            0.000       0.000       0.000       0.000       0.000       0.000       0.000

  Specific indirect 20
    PRGDM
    PAYER
    FEDUC
    SOCADV
    FHISP            0.000       0.000       0.000       0.000       0.001       0.001       0.001

  Specific indirect 21
    PRGDM
    PAYER
    FAGE
    SOCADV
    FHISP            0.000       0.000       0.000       0.000       0.000       0.000       0.000

  Specific indirect 22
    PRGDM
    MEDUC
    CIG0
    SOCADV
    FHISP            0.000       0.000       0.000       0.000       0.000       0.000       0.000

  Specific indirect 23
    PRGDM
    WIC
    MEDUC
    CIG0
    FHISP            0.000       0.000       0.000       0.000       0.000       0.000       0.000

  Specific indirect 24
    PRGDM
    WIC
    MEDUC
    SOCADV
    FHISP            0.000       0.000       0.000       0.000       0.000       0.000       0.000

  Specific indirect 25
    PRGDM
    WIC
    MAGE
    CIG0
    FHISP            0.000       0.000       0.000       0.000       0.000       0.000       0.000

  Specific indirect 26
    PRGDM
    WIC
    MAGE
    SOCADV
    FHISP            0.000       0.000       0.000       0.000       0.000       0.001       0.001

  Specific indirect 27
    PRGDM
    MAGE
    CIG0
    SOCADV
    FHISP            0.000       0.000       0.000       0.001       0.001       0.001       0.001

  Specific indirect 28
    PRGDM
    BMI
    MEDUC
    CIG0
    FHISP            0.001       0.001       0.001       0.001       0.001       0.001       0.001

  Specific indirect 29
    PRGDM
    BMI
    MEDUC
    SOCADV
    FHISP           -0.020      -0.020      -0.020      -0.019      -0.017      -0.017      -0.017

  Specific indirect 30
    PRGDM
    BMI
    CIG0
    SOCADV
    FHISP           -0.001      -0.001      -0.001      -0.001      -0.001       0.000       0.000

  Specific indirect 31
    PRGDM
    BMI
    MAGE
    CIG0
    FHISP            0.000       0.000       0.000       0.000       0.000       0.000       0.000

  Specific indirect 32
    PRGDM
    BMI
    MAGE
    SOCADV
    FHISP           -0.018      -0.017      -0.017      -0.017      -0.016      -0.016      -0.016

  Specific indirect 33
    PRGDM
    PAYER
    FEDUC
    FAGE
    SOCADV
    FHISP            0.000       0.000       0.000       0.000       0.000       0.000       0.000

  Specific indirect 34
    PRGDM
    WIC
    MEDUC
    CIG0
    SOCADV
    FHISP            0.000       0.000       0.000       0.000       0.000       0.000       0.000

  Specific indirect 35
    PRGDM
    WIC
    MAGE
    CIG0
    SOCADV
    FHISP            0.000       0.000       0.000       0.000       0.000       0.000       0.000

  Specific indirect 36
    PRGDM
    BMI
    MEDUC
    CIG0
    SOCADV
    FHISP           -0.001      -0.001      -0.001      -0.001      -0.001      -0.001      -0.001

  Specific indirect 37
    PRGDM
    BMI
    MAGE
    CIG0
    SOCADV
    FHISP            0.000       0.000       0.000       0.000       0.000       0.000       0.000

  Direct
    PRGDM
    FHISP           -0.060      -0.054      -0.051      -0.035      -0.018      -0.015      -0.009


Effects from OTHF to PRGDM

  Total              0.069       0.076       0.079       0.098       0.116       0.120       0.127
  Total indirect    -0.015      -0.014      -0.013      -0.009      -0.006      -0.005      -0.004

  Specific indirect 1
    PRGDM
    PAYER
    OTHF            -0.003      -0.003      -0.003      -0.001       0.001       0.001       0.001

  Specific indirect 2
    PRGDM
    CIG0
    OTHF            -0.016      -0.015      -0.015      -0.012      -0.009      -0.009      -0.008

  Specific indirect 3
    PRGDM
    WIC
    OTHF            -0.002      -0.001      -0.001       0.001       0.004       0.004       0.005

  Specific indirect 4
    PRGDM
    FAGE
    OTHF             0.001       0.001       0.001       0.002       0.002       0.002       0.003

  Specific indirect 5
    PRGDM
    SOCADV
    OTHF            -0.002      -0.002      -0.001      -0.001       0.000       0.000       0.000

  Specific indirect 6
    PRGDM
    PAYER
    FEDUC
    OTHF             0.000       0.000       0.000       0.000       0.000       0.000       0.000

  Specific indirect 7
    PRGDM
    PAYER
    FAGE
    OTHF             0.000       0.000       0.000       0.000       0.000       0.000       0.000

  Specific indirect 8
    PRGDM
    PAYER
    SOCADV
    OTHF             0.000       0.000       0.000       0.000       0.000       0.000       0.001

  Specific indirect 9
    PRGDM
    MEDUC
    CIG0
    OTHF             0.000       0.000       0.000       0.000       0.000       0.000       0.000

  Specific indirect 10
    PRGDM
    MEDUC
    SOCADV
    OTHF             0.000       0.000       0.000       0.000       0.000       0.000       0.000

  Specific indirect 11
    PRGDM
    CIG0
    SOCADV
    OTHF            -0.001      -0.001      -0.001       0.000       0.000       0.000       0.000

  Specific indirect 12
    PRGDM
    WIC
    SOCADV
    OTHF             0.000       0.000       0.000       0.000       0.000       0.000       0.000

  Specific indirect 13
    PRGDM
    FAGE
    SOCADV
    OTHF             0.000       0.000       0.000       0.000       0.000       0.000       0.000

  Specific indirect 14
    PRGDM
    MAGE
    CIG0
    OTHF            -0.001      -0.001      -0.001       0.000       0.000       0.000       0.000

  Specific indirect 15
    PRGDM
    MAGE
    SOCADV
    OTHF             0.000       0.000       0.001       0.002       0.003       0.004       0.004

  Specific indirect 16
    PRGDM
    MHT
    SOCADV
    OTHF             0.000       0.000       0.000       0.000       0.000       0.000       0.000

  Specific indirect 17
    PRGDM
    BMI
    CIG0
    OTHF             0.000       0.000       0.000       0.001       0.001       0.001       0.001

  Specific indirect 18
    PRGDM
    BMI
    SOCADV
    OTHF            -0.004      -0.003      -0.003      -0.002       0.000       0.000       0.000

  Specific indirect 19
    PRGDM
    PAYER
    FEDUC
    FAGE
    OTHF             0.000       0.000       0.000       0.000       0.000       0.000       0.000

  Specific indirect 20
    PRGDM
    PAYER
    FEDUC
    SOCADV
    OTHF             0.000       0.000       0.000       0.000       0.000       0.000       0.000

  Specific indirect 21
    PRGDM
    PAYER
    FAGE
    SOCADV
    OTHF             0.000       0.000       0.000       0.000       0.000       0.000       0.000

  Specific indirect 22
    PRGDM
    MEDUC
    CIG0
    SOCADV
    OTHF             0.000       0.000       0.000       0.000       0.000       0.000       0.000

  Specific indirect 23
    PRGDM
    WIC
    MEDUC
    CIG0
    OTHF             0.000       0.000       0.000       0.000       0.000       0.000       0.000

  Specific indirect 24
    PRGDM
    WIC
    MEDUC
    SOCADV
    OTHF             0.000       0.000       0.000       0.000       0.000       0.000       0.000

  Specific indirect 25
    PRGDM
    WIC
    MAGE
    CIG0
    OTHF             0.000       0.000       0.000       0.000       0.000       0.000       0.000

  Specific indirect 26
    PRGDM
    WIC
    MAGE
    SOCADV
    OTHF             0.000       0.000       0.000       0.000       0.000       0.000       0.000

  Specific indirect 27
    PRGDM
    MAGE
    CIG0
    SOCADV
    OTHF             0.000       0.000       0.000       0.000       0.000       0.000       0.000

  Specific indirect 28
    PRGDM
    BMI
    MEDUC
    CIG0
    OTHF             0.000       0.000       0.000       0.001       0.001       0.001       0.001

  Specific indirect 29
    PRGDM
    BMI
    MEDUC
    SOCADV
    OTHF             0.000       0.000       0.000       0.001       0.001       0.001       0.001

  Specific indirect 30
    PRGDM
    BMI
    CIG0
    SOCADV
    OTHF             0.000       0.000       0.000       0.000       0.000       0.000       0.000

  Specific indirect 31
    PRGDM
    BMI
    MAGE
    CIG0
    OTHF             0.000       0.000       0.000       0.000       0.000       0.000       0.000

  Specific indirect 32
    PRGDM
    BMI
    MAGE
    SOCADV
    OTHF             0.000       0.000       0.000       0.001       0.001       0.001       0.001

  Specific indirect 33
    PRGDM
    PAYER
    FEDUC
    FAGE
    SOCADV
    OTHF             0.000       0.000       0.000       0.000       0.000       0.000       0.000

  Specific indirect 34
    PRGDM
    WIC
    MEDUC
    CIG0
    SOCADV
    OTHF             0.000       0.000       0.000       0.000       0.000       0.000       0.000

  Specific indirect 35
    PRGDM
    WIC
    MAGE
    CIG0
    SOCADV
    OTHF             0.000       0.000       0.000       0.000       0.000       0.000       0.000

  Specific indirect 36
    PRGDM
    BMI
    MEDUC
    CIG0
    SOCADV
    OTHF             0.000       0.000       0.000       0.000       0.000       0.000       0.000

  Specific indirect 37
    PRGDM
    BMI
    MAGE
    CIG0
    SOCADV
    OTHF             0.000       0.000       0.000       0.000       0.000       0.000       0.000

  Direct
    PRGDM
    OTHF             0.078       0.085       0.088       0.107       0.126       0.130       0.137


Effects from SOCADV to PRGDM

  Total              0.002       0.005       0.006       0.013       0.020       0.022       0.024
  Total indirect     0.008       0.020       0.025       0.053       0.079       0.085       0.094

  Specific indirect 1
    PRGDM
    PAYER
    SOCADV          -0.009      -0.006      -0.004       0.007       0.018       0.020       0.023

  Specific indirect 2
    PRGDM
    MEDUC
    SOCADV          -0.019      -0.015      -0.013      -0.001       0.011       0.014       0.018

  Specific indirect 3
    PRGDM
    CIG0
    SOCADV          -0.037      -0.035      -0.034      -0.028      -0.023      -0.021      -0.019

  Specific indirect 4
    PRGDM
    WIC
    SOCADV          -0.020      -0.016      -0.014      -0.005       0.004       0.006       0.009

  Specific indirect 5
    PRGDM
    FAGE
    SOCADV           0.004       0.005       0.006       0.009       0.012       0.013       0.014

  Specific indirect 6
    PRGDM
    MAGE
    SOCADV           0.111       0.113       0.114       0.120       0.126       0.127       0.129

  Specific indirect 7
    PRGDM
    MHT
    SOCADV          -0.014      -0.013      -0.013      -0.013      -0.012      -0.012      -0.011

  Specific indirect 8
    PRGDM
    BMI
    SOCADV          -0.108      -0.107      -0.106      -0.101      -0.096      -0.095      -0.094

  Specific indirect 9
    PRGDM
    PAYER
    FEDUC
    SOCADV          -0.002      -0.001      -0.001       0.000       0.000       0.000       0.001

  Specific indirect 10
    PRGDM
    PAYER
    FAGE
    SOCADV           0.000       0.000       0.000       0.000       0.000       0.000       0.000

  Specific indirect 11
    PRGDM
    MEDUC
    CIG0
    SOCADV          -0.001      -0.001       0.000       0.000       0.000       0.001       0.001

  Specific indirect 12
    PRGDM
    WIC
    MEDUC
    SOCADV           0.000       0.000       0.000       0.000       0.001       0.001       0.001

  Specific indirect 13
    PRGDM
    WIC
    MAGE
    SOCADV          -0.001      -0.001      -0.001       0.000       0.000       0.000       0.001

  Specific indirect 14
    PRGDM
    MAGE
    CIG0
    SOCADV          -0.002      -0.001      -0.001      -0.001      -0.001      -0.001       0.000

  Specific indirect 15
    PRGDM
    BMI
    MEDUC
    SOCADV           0.030       0.031       0.031       0.033       0.036       0.036       0.037

  Specific indirect 16
    PRGDM
    BMI
    CIG0
    SOCADV           0.001       0.001       0.001       0.002       0.002       0.002       0.002

  Specific indirect 17
    PRGDM
    BMI
    MAGE
    SOCADV           0.028       0.029       0.029       0.030       0.031       0.032       0.032

  Specific indirect 18
    PRGDM
    PAYER
    FEDUC
    FAGE
    SOCADV           0.000       0.000       0.000       0.000       0.000       0.000       0.000

  Specific indirect 19
    PRGDM
    WIC
    MEDUC
    CIG0
    SOCADV           0.000       0.000       0.000       0.000       0.000       0.000       0.000

  Specific indirect 20
    PRGDM
    WIC
    MAGE
    CIG0
    SOCADV           0.000       0.000       0.000       0.000       0.000       0.000       0.000

  Specific indirect 21
    PRGDM
    BMI
    MEDUC
    CIG0
    SOCADV           0.001       0.001       0.001       0.001       0.001       0.001       0.001

  Specific indirect 22
    PRGDM
    BMI
    MAGE
    CIG0
    SOCADV           0.000       0.000       0.000       0.000       0.000       0.000       0.000

  Direct
    PRGDM
    SOCADV          -0.092      -0.076      -0.070      -0.039      -0.006       0.001       0.011


Effects from CIG0 to PRGDM

  Total              0.031       0.035       0.037       0.047       0.057       0.059       0.062
  Total indirect    -0.005      -0.004      -0.004      -0.003      -0.002      -0.001      -0.001

  Specific indirect 1
    PRGDM
    MEDUC
    CIG0            -0.001      -0.001      -0.001       0.000       0.001       0.001       0.001

  Specific indirect 2
    PRGDM
    MAGE
    CIG0             0.001       0.001       0.001       0.002       0.002       0.003       0.003

  Specific indirect 3
    PRGDM
    BMI
    CIG0            -0.004      -0.004      -0.004      -0.003      -0.002      -0.002      -0.001

  Specific indirect 4
    PRGDM
    WIC
    MEDUC
    CIG0             0.000       0.000       0.000       0.000       0.000       0.000       0.000

  Specific indirect 5
    PRGDM
    WIC
    MAGE
    CIG0             0.000       0.000       0.000       0.000       0.000       0.000       0.000

  Specific indirect 6
    PRGDM
    BMI
    MEDUC
    CIG0            -0.003      -0.002      -0.002      -0.002      -0.002      -0.002      -0.002

  Specific indirect 7
    PRGDM
    BMI
    MAGE
    CIG0             0.000       0.000       0.000       0.000       0.001       0.001       0.001

  Direct
    PRGDM
    CIG0             0.034       0.038       0.040       0.050       0.060       0.061       0.065


Effects from MAGE to PRGDM

  Total              0.201       0.203       0.205       0.212       0.220       0.222       0.225
  Total indirect     0.040       0.040       0.041       0.042       0.044       0.044       0.045

  Specific indirect 1
    PRGDM
    WIC
    MAGE            -0.002      -0.001      -0.001       0.000       0.000       0.000       0.001

  Specific indirect 2
    PRGDM
    BMI
    MAGE             0.040       0.041       0.041       0.043       0.044       0.045       0.045

  Direct
    PRGDM
    MAGE             0.158       0.161       0.162       0.170       0.178       0.180       0.183


Effects from FAGE to PRGDM

  Total              0.006       0.007       0.008       0.013       0.018       0.019       0.021
  Total indirect     0.000       0.000       0.000       0.000       0.000       0.000       0.000

  Specific indirect 1
    PRGDM
    PAYER
    FAGE             0.000       0.000       0.000       0.000       0.000       0.000       0.000

  Specific indirect 2
    PRGDM
    PAYER
    FEDUC
    FAGE             0.000       0.000       0.000       0.000       0.000       0.000       0.000

  Direct
    PRGDM
    FAGE             0.006       0.007       0.008       0.013       0.018       0.019       0.021


Effects from MEDUC to PRGDM

  Total              0.011       0.015       0.016       0.025       0.033       0.036       0.039
  Total indirect     0.023       0.023       0.024       0.025       0.027       0.027       0.028

  Specific indirect 1
    PRGDM
    WIC
    MEDUC            0.000       0.000       0.000       0.000       0.000       0.000       0.001

  Specific indirect 2
    PRGDM
    BMI
    MEDUC            0.023       0.023       0.024       0.025       0.027       0.027       0.028

  Direct
    PRGDM
    MEDUC           -0.015      -0.011      -0.010      -0.001       0.009       0.010       0.014


Effects from FEDUC to PRGDM

  Total             -0.001      -0.001      -0.001       0.000       0.000       0.000       0.001
  Total indirect    -0.001      -0.001      -0.001       0.000       0.000       0.000       0.001

  Specific indirect 1
    PRGDM
    PAYER
    FEDUC           -0.001      -0.001      -0.001       0.000       0.000       0.000       0.001


Effects from MHT to PRGDM

  Total             -0.121      -0.118      -0.117      -0.111      -0.104      -0.103      -0.101
  Total indirect     0.000       0.000       0.000       0.000       0.000       0.000       0.000

  Direct
    PRGDM
    MHT             -0.121      -0.118      -0.117      -0.111      -0.104      -0.103      -0.101


Effects from BMI to PRGDM

  Total              0.190       0.192       0.193       0.199       0.205       0.206       0.208
  Total indirect     0.000       0.000       0.000       0.000       0.000       0.000       0.000

  Direct
    PRGDM
    BMI              0.190       0.192       0.193       0.199       0.205       0.206       0.208


Effects from PAYER to PRGDM

  Total             -0.008      -0.005      -0.003       0.006       0.016       0.017       0.020
  Total indirect     0.000       0.000       0.000       0.000       0.000       0.000       0.000

  Direct
    PRGDM
    PAYER           -0.008      -0.005      -0.003       0.006       0.016       0.017       0.020


Effects from WIC to PRGDM

  Total             -0.010      -0.006      -0.004       0.006       0.015       0.017       0.020
  Total indirect     0.000       0.000       0.000       0.000       0.000       0.000       0.000

  Direct
    PRGDM
    WIC             -0.010      -0.006      -0.004       0.006       0.015       0.017       0.020


Effects from PRECAREM to PRGDM

  Total              0.000       0.000       0.000       0.000       0.000       0.000       0.000
  Total indirect     0.000       0.000       0.000       0.000       0.000       0.000       0.000


Effects from AFRAMM to BWT

  Total             -0.140      -0.139      -0.138      -0.133      -0.128      -0.128      -0.126
  Total indirect     0.010       0.011       0.011       0.014       0.016       0.017       0.017

  Specific indirect 1
    BWT
    PAYER
    AFRAMM          -0.001      -0.001      -0.001       0.000       0.001       0.001       0.001

  Specific indirect 2
    BWT
    MEDUC
    AFRAMM          -0.001       0.000       0.000       0.000       0.000       0.000       0.000

  Specific indirect 3
    BWT
    CIG0
    AFRAMM           0.016       0.017       0.017       0.019       0.020       0.020       0.021

  Specific indirect 4
    BWT
    WIC
    AFRAMM           0.000       0.000       0.001       0.001       0.002       0.002       0.002

  Specific indirect 5
    BWT
    PRGBP
    AFRAMM          -0.007      -0.006      -0.006      -0.005      -0.003      -0.003      -0.002

  Specific indirect 6
    BWT
    PRGDM
    AFRAMM           0.000       0.000       0.000       0.000       0.000       0.000       0.000

  Specific indirect 7
    BWT
    MAGE
    AFRAMM           0.000       0.000       0.000       0.000       0.000       0.000       0.000

  Specific indirect 8
    BWT
    MHT
    AFRAMM          -0.001      -0.001      -0.001       0.000       0.001       0.001       0.001

  Specific indirect 9
    BWT
    BMI
    AFRAMM           0.001       0.001       0.001       0.002       0.003       0.003       0.003

  Specific indirect 10
    BWT
    PRECAREM
    AFRAMM           0.000       0.000       0.000       0.000       0.000       0.000       0.000

  Specific indirect 11
    BWT
    SOCADV
    AFRAMM          -0.009      -0.008      -0.008      -0.006      -0.005      -0.004      -0.004

  Specific indirect 12
    BWT
    PAYER
    SOCADV
    AFRAMM          -0.001      -0.001      -0.001       0.000       0.000       0.001       0.001

  Specific indirect 13
    BWT
    MEDUC
    CIG0
    AFRAMM          -0.001      -0.001      -0.001       0.000       0.000       0.000       0.000

  Specific indirect 14
    BWT
    MEDUC
    SOCADV
    AFRAMM           0.001       0.001       0.002       0.002       0.003       0.003       0.003

  Specific indirect 15
    BWT
    CIG0
    SOCADV
    AFRAMM          -0.004      -0.004      -0.004      -0.003      -0.003      -0.003      -0.003

  Specific indirect 16
    BWT
    WIC
    MEDUC
    AFRAMM           0.000       0.000       0.000       0.000       0.000       0.000       0.000

  Specific indirect 17
    BWT
    WIC
    MAGE
    AFRAMM           0.000       0.000       0.000       0.000       0.000       0.000       0.000

  Specific indirect 18
    BWT
    WIC
    SOCADV
    AFRAMM           0.000       0.000       0.000       0.001       0.001       0.001       0.001

  Specific indirect 19
    BWT
    PRGBP
    PAYER
    AFRAMM           0.000       0.001       0.001       0.001       0.001       0.001       0.001

  Specific indirect 20
    BWT
    PRGBP
    MEDUC
    AFRAMM           0.000       0.000       0.000       0.000       0.000       0.000       0.000

  Specific indirect 21
    BWT
    PRGBP
    CIG0
    AFRAMM           0.000       0.000       0.000       0.000       0.001       0.001       0.001

  Specific indirect 22
    BWT
    PRGBP
    WIC
    AFRAMM           0.000       0.001       0.001       0.001       0.001       0.001       0.001

  Specific indirect 23
    BWT
    PRGBP
    MAGE
    AFRAMM           0.000       0.000       0.000       0.000       0.000       0.000       0.000

  Specific indirect 24
    BWT
    PRGBP
    MHT
    AFRAMM           0.000       0.000       0.000       0.000       0.000       0.000       0.000

  Specific indirect 25
    BWT
    PRGBP
    BMI
    AFRAMM          -0.001      -0.001      -0.001       0.000       0.000       0.000       0.000

  Specific indirect 26
    BWT
    PRGBP
    SOCADV
    AFRAMM          -0.004      -0.004      -0.003      -0.003      -0.002      -0.002      -0.002

  Specific indirect 27
    BWT
    PRGDM
    PAYER
    AFRAMM           0.000       0.000       0.000       0.000       0.000       0.000       0.000

  Specific indirect 28
    BWT
    PRGDM
    MEDUC
    AFRAMM           0.000       0.000       0.000       0.000       0.000       0.000       0.000

  Specific indirect 29
    BWT
    PRGDM
    CIG0
    AFRAMM           0.000       0.000       0.000       0.000       0.000       0.000       0.000

  Specific indirect 30
    BWT
    PRGDM
    WIC
    AFRAMM           0.000       0.000       0.000       0.000       0.000       0.000       0.000

  Specific indirect 31
    BWT
    PRGDM
    MAGE
    AFRAMM           0.000       0.000       0.000       0.000       0.000       0.000       0.000

  Specific indirect 32
    BWT
    PRGDM
    MHT
    AFRAMM           0.000       0.000       0.000       0.000       0.000       0.000       0.000

  Specific indirect 33
    BWT
    PRGDM
    BMI
    AFRAMM           0.000       0.000       0.000       0.000       0.000       0.000       0.000

  Specific indirect 34
    BWT
    PRGDM
    SOCADV
    AFRAMM           0.000       0.000       0.000       0.000       0.000       0.000       0.000

  Specific indirect 35
    BWT
    FAGE
    SOCADV
    AFRAMM           0.001       0.001       0.001       0.001       0.001       0.001       0.001

  Specific indirect 36
    BWT
    MAGE
    CIG0
    AFRAMM           0.000       0.000       0.000       0.000       0.000       0.000       0.000

  Specific indirect 37
    BWT
    MAGE
    SOCADV
    AFRAMM           0.002       0.002       0.002       0.002       0.003       0.003       0.003

  Specific indirect 38
    BWT
    MHT
    SOCADV
    AFRAMM          -0.003      -0.003      -0.003      -0.003      -0.003      -0.003      -0.003

  Specific indirect 39
    BWT
    BMI
    MEDUC
    AFRAMM           0.000       0.000       0.000       0.000       0.000       0.001       0.001

  Specific indirect 40
    BWT
    BMI
    CIG0
    AFRAMM           0.000       0.000       0.000       0.001       0.001       0.001       0.001

  Specific indirect 41
    BWT
    BMI
    MAGE
    AFRAMM           0.000       0.000       0.000       0.000       0.000       0.000       0.000

  Specific indirect 42
    BWT
    BMI
    SOCADV
    AFRAMM           0.007       0.007       0.007       0.008       0.008       0.009       0.009

  Specific indirect 43
    BWT
    PRECAREM
    PAYER
    AFRAMM           0.000       0.000       0.000       0.000       0.000       0.000       0.000

  Specific indirect 44
    BWT
    PRECAREM
    MEDUC
    AFRAMM           0.000       0.000       0.000       0.000       0.000       0.000       0.000

  Specific indirect 45
    BWT
    PRECAREM
    CIG0
    AFRAMM           0.000       0.000       0.000       0.000       0.000       0.000       0.000

  Specific indirect 46
    BWT
    PRECAREM
    WIC
    AFRAMM           0.000       0.000       0.000       0.000       0.000       0.000       0.000

  Specific indirect 47
    BWT
    PRECAREM
    MAGE
    AFRAMM           0.000       0.000       0.000       0.000       0.000       0.000       0.000

  Specific indirect 48
    BWT
    PRECAREM
    BMI
    AFRAMM           0.000       0.000       0.000       0.000       0.000       0.000       0.000

  Specific indirect 49
    BWT
    PRECAREM
    SOCADV
    AFRAMM           0.000       0.000       0.000       0.000       0.000       0.000       0.000

  Specific indirect 50
    BWT
    PAYER
    FEDUC
    SOCADV
    AFRAMM           0.000       0.000       0.000       0.000       0.000       0.000       0.000

  Specific indirect 51
    BWT
    PAYER
    FAGE
    SOCADV
    AFRAMM           0.000       0.000       0.000       0.000       0.000       0.000       0.000

  Specific indirect 52
    BWT
    MEDUC
    CIG0
    SOCADV
    AFRAMM           0.000       0.000       0.000       0.000       0.000       0.000       0.000

  Specific indirect 53
    BWT
    WIC
    MEDUC
    CIG0
    AFRAMM           0.000       0.000       0.000       0.000       0.000       0.000       0.000

  Specific indirect 54
    BWT
    WIC
    MEDUC
    SOCADV
    AFRAMM           0.000       0.000       0.000       0.000       0.000       0.000       0.000

  Specific indirect 55
    BWT
    WIC
    MAGE
    CIG0
    AFRAMM           0.000       0.000       0.000       0.000       0.000       0.000       0.000

  Specific indirect 56
    BWT
    WIC
    MAGE
    SOCADV
    AFRAMM           0.000       0.000       0.000       0.000       0.000       0.000       0.000

  Specific indirect 57
    BWT
    PRGBP
    PAYER
    SOCADV
    AFRAMM           0.000       0.000       0.000       0.001       0.001       0.001       0.001

  Specific indirect 58
    BWT
    PRGBP
    MEDUC
    CIG0
    AFRAMM           0.000       0.000       0.000       0.000       0.000       0.000       0.000

  Specific indirect 59
    BWT
    PRGBP
    MEDUC
    SOCADV
    AFRAMM           0.000       0.000       0.000       0.001       0.001       0.001       0.001

  Specific indirect 60
    BWT
    PRGBP
    CIG0
    SOCADV
    AFRAMM           0.000       0.000       0.000       0.000       0.000       0.000       0.000

  Specific indirect 61
    BWT
    PRGBP
    WIC
    MEDUC
    AFRAMM           0.000       0.000       0.000       0.000       0.000       0.000       0.000

  Specific indirect 62
    BWT
    PRGBP
    WIC
    MAGE
    AFRAMM           0.000       0.000       0.000       0.000       0.000       0.000       0.000

  Specific indirect 63
    BWT
    PRGBP
    WIC
    SOCADV
    AFRAMM           0.000       0.000       0.000       0.000       0.001       0.001       0.001

  Specific indirect 64
    BWT
    PRGBP
    FAGE
    SOCADV
    AFRAMM           0.000       0.000       0.000       0.000       0.000       0.000       0.000

  Specific indirect 65
    BWT
    PRGBP
    MAGE
    CIG0
    AFRAMM           0.000       0.000       0.000       0.000       0.000       0.000       0.000

  Specific indirect 66
    BWT
    PRGBP
    MAGE
    SOCADV
    AFRAMM           0.000       0.000       0.000       0.001       0.001       0.001       0.001

  Specific indirect 67
    BWT
    PRGBP
    MHT
    SOCADV
    AFRAMM           0.000       0.000       0.000       0.000       0.000       0.000       0.000

  Specific indirect 68
    BWT
    PRGBP
    BMI
    MEDUC
    AFRAMM           0.000       0.000       0.000       0.000       0.000       0.000       0.000

  Specific indirect 69
    BWT
    PRGBP
    BMI
    CIG0
    AFRAMM           0.000       0.000       0.000       0.000       0.000       0.000       0.000

  Specific indirect 70
    BWT
    PRGBP
    BMI
    MAGE
    AFRAMM           0.000       0.000       0.000       0.000       0.000       0.000       0.000

  Specific indirect 71
    BWT
    PRGBP
    BMI
    SOCADV
    AFRAMM          -0.002      -0.002      -0.002      -0.002      -0.002      -0.002      -0.002

  Specific indirect 72
    BWT
    PRGDM
    PAYER
    SOCADV
    AFRAMM           0.000       0.000       0.000       0.000       0.000       0.000       0.000

  Specific indirect 73
    BWT
    PRGDM
    MEDUC
    CIG0
    AFRAMM           0.000       0.000       0.000       0.000       0.000       0.000       0.000

  Specific indirect 74
    BWT
    PRGDM
    MEDUC
    SOCADV
    AFRAMM           0.000       0.000       0.000       0.000       0.000       0.000       0.000

  Specific indirect 75
    BWT
    PRGDM
    CIG0
    SOCADV
    AFRAMM           0.000       0.000       0.000       0.000       0.000       0.000       0.000

  Specific indirect 76
    BWT
    PRGDM
    WIC
    MEDUC
    AFRAMM           0.000       0.000       0.000       0.000       0.000       0.000       0.000

  Specific indirect 77
    BWT
    PRGDM
    WIC
    MAGE
    AFRAMM           0.000       0.000       0.000       0.000       0.000       0.000       0.000

  Specific indirect 78
    BWT
    PRGDM
    WIC
    SOCADV
    AFRAMM           0.000       0.000       0.000       0.000       0.000       0.000       0.000

  Specific indirect 79
    BWT
    PRGDM
    FAGE
    SOCADV
    AFRAMM           0.000       0.000       0.000       0.000       0.000       0.000       0.000

  Specific indirect 80
    BWT
    PRGDM
    MAGE
    CIG0
    AFRAMM           0.000       0.000       0.000       0.000       0.000       0.000       0.000

  Specific indirect 81
    BWT
    PRGDM
    MAGE
    SOCADV
    AFRAMM           0.000       0.000       0.000       0.000       0.000       0.000       0.000

  Specific indirect 82
    BWT
    PRGDM
    MHT
    SOCADV
    AFRAMM           0.000       0.000       0.000       0.000       0.000       0.000       0.000

  Specific indirect 83
    BWT
    PRGDM
    BMI
    MEDUC
    AFRAMM           0.000       0.000       0.000       0.000       0.000       0.000       0.000

  Specific indirect 84
    BWT
    PRGDM
    BMI
    CIG0
    AFRAMM           0.000       0.000       0.000       0.000       0.000       0.000       0.000

  Specific indirect 85
    BWT
    PRGDM
    BMI
    MAGE
    AFRAMM           0.000       0.000       0.000       0.000       0.000       0.000       0.000

  Specific indirect 86
    BWT
    PRGDM
    BMI
    SOCADV
    AFRAMM           0.000       0.000       0.000       0.000       0.000       0.000       0.000

  Specific indirect 87
    BWT
    MAGE
    CIG0
    SOCADV
    AFRAMM           0.000       0.000       0.000       0.000       0.000       0.000       0.000

  Specific indirect 88
    BWT
    BMI
    MEDUC
    CIG0
    AFRAMM           0.000       0.000       0.000       0.001       0.001       0.001       0.001

  Specific indirect 89
    BWT
    BMI
    MEDUC
    SOCADV
    AFRAMM          -0.003      -0.003      -0.003      -0.003      -0.002      -0.002      -0.002

  Specific indirect 90
    BWT
    BMI
    CIG0
    SOCADV
    AFRAMM           0.000       0.000       0.000       0.000       0.000       0.000       0.000

  Specific indirect 91
    BWT
    BMI
    MAGE
    CIG0
    AFRAMM           0.000       0.000       0.000       0.000       0.000       0.000       0.000

  Specific indirect 92
    BWT
    BMI
    MAGE
    SOCADV
    AFRAMM          -0.003      -0.003      -0.002      -0.002      -0.002      -0.002      -0.002

  Specific indirect 93
    BWT
    PRECAREM
    PAYER
    SOCADV
    AFRAMM           0.000       0.000       0.000       0.000       0.000       0.000       0.000

  Specific indirect 94
    BWT
    PRECAREM
    MEDUC
    CIG0
    AFRAMM           0.000       0.000       0.000       0.000       0.000       0.000       0.000

  Specific indirect 95
    BWT
    PRECAREM
    MEDUC
    SOCADV
    AFRAMM           0.000       0.000       0.000       0.000       0.000       0.000       0.000

  Specific indirect 96
    BWT
    PRECAREM
    CIG0
    SOCADV
    AFRAMM           0.000       0.000       0.000       0.000       0.000       0.000       0.000

  Specific indirect 97
    BWT
    PRECAREM
    WIC
    MEDUC
    AFRAMM           0.000       0.000       0.000       0.000       0.000       0.000       0.000

  Specific indirect 98
    BWT
    PRECAREM
    WIC
    MAGE
    AFRAMM           0.000       0.000       0.000       0.000       0.000       0.000       0.000

  Specific indirect 99
    BWT
    PRECAREM
    WIC
    SOCADV
    AFRAMM           0.000       0.000       0.000       0.000       0.000       0.000       0.000

  Specific indirect 100
    BWT
    PRECAREM
    MAGE
    CIG0
    AFRAMM           0.000       0.000       0.000       0.000       0.000       0.000       0.000

  Specific indirect 101
    BWT
    PRECAREM
    MAGE
    SOCADV
    AFRAMM           0.000       0.000       0.000       0.000       0.000       0.000       0.000

  Specific indirect 102
    BWT
    PRECAREM
    BMI
    MEDUC
    AFRAMM           0.000       0.000       0.000       0.000       0.000       0.000       0.000

  Specific indirect 103
    BWT
    PRECAREM
    BMI
    CIG0
    AFRAMM           0.000       0.000       0.000       0.000       0.000       0.000       0.000

  Specific indirect 104
    BWT
    PRECAREM
    BMI
    MAGE
    AFRAMM           0.000       0.000       0.000       0.000       0.000       0.000       0.000

  Specific indirect 105
    BWT
    PRECAREM
    BMI
    SOCADV
    AFRAMM           0.000       0.000       0.000       0.000       0.000       0.000       0.000

  Specific indirect 106
    BWT
    PAYER
    FEDUC
    FAGE
    SOCADV
    AFRAMM           0.000       0.000       0.000       0.000       0.000       0.000       0.000

  Specific indirect 107
    BWT
    WIC
    MEDUC
    CIG0
    SOCADV
    AFRAMM           0.000       0.000       0.000       0.000       0.000       0.000       0.000

  Specific indirect 108
    BWT
    WIC
    MAGE
    CIG0
    SOCADV
    AFRAMM           0.000       0.000       0.000       0.000       0.000       0.000       0.000

  Specific indirect 109
    BWT
    PRGBP
    PAYER
    FEDUC
    SOCADV
    AFRAMM           0.000       0.000       0.000       0.000       0.000       0.000       0.000

  Specific indirect 110
    BWT
    PRGBP
    PAYER
    FAGE
    SOCADV
    AFRAMM           0.000       0.000       0.000       0.000       0.000       0.000       0.000

  Specific indirect 111
    BWT
    PRGBP
    MEDUC
    CIG0
    SOCADV
    AFRAMM           0.000       0.000       0.000       0.000       0.000       0.000       0.000

  Specific indirect 112
    BWT
    PRGBP
    WIC
    MEDUC
    CIG0
    AFRAMM           0.000       0.000       0.000       0.000       0.000       0.000       0.000

  Specific indirect 113
    BWT
    PRGBP
    WIC
    MEDUC
    SOCADV
    AFRAMM           0.000       0.000       0.000       0.000       0.000       0.000       0.000

  Specific indirect 114
    BWT
    PRGBP
    WIC
    MAGE
    CIG0
    AFRAMM           0.000       0.000       0.000       0.000       0.000       0.000       0.000

  Specific indirect 115
    BWT
    PRGBP
    WIC
    MAGE
    SOCADV
    AFRAMM           0.000       0.000       0.000       0.000       0.000       0.000       0.000

  Specific indirect 116
    BWT
    PRGBP
    MAGE
    CIG0
    SOCADV
    AFRAMM           0.000       0.000       0.000       0.000       0.000       0.000       0.000

  Specific indirect 117
    BWT
    PRGBP
    BMI
    MEDUC
    CIG0
    AFRAMM           0.000       0.000       0.000       0.000       0.000       0.000       0.000

  Specific indirect 118
    BWT
    PRGBP
    BMI
    MEDUC
    SOCADV
    AFRAMM           0.000       0.001       0.001       0.001       0.001       0.001       0.001

  Specific indirect 119
    BWT
    PRGBP
    BMI
    CIG0
    SOCADV
    AFRAMM           0.000       0.000       0.000       0.000       0.000       0.000       0.000

  Specific indirect 120
    BWT
    PRGBP
    BMI
    MAGE
    CIG0
    AFRAMM           0.000       0.000       0.000       0.000       0.000       0.000       0.000

  Specific indirect 121
    BWT
    PRGBP
    BMI
    MAGE
    SOCADV
    AFRAMM           0.000       0.000       0.000       0.001       0.001       0.001       0.001

  Specific indirect 122
    BWT
    PRGDM
    PAYER
    FEDUC
    SOCADV
    AFRAMM           0.000       0.000       0.000       0.000       0.000       0.000       0.000

  Specific indirect 123
    BWT
    PRGDM
    PAYER
    FAGE
    SOCADV
    AFRAMM           0.000       0.000       0.000       0.000       0.000       0.000       0.000

  Specific indirect 124
    BWT
    PRGDM
    MEDUC
    CIG0
    SOCADV
    AFRAMM           0.000       0.000       0.000       0.000       0.000       0.000       0.000

  Specific indirect 125
    BWT
    PRGDM
    WIC
    MEDUC
    CIG0
    AFRAMM           0.000       0.000       0.000       0.000       0.000       0.000       0.000

  Specific indirect 126
    BWT
    PRGDM
    WIC
    MEDUC
    SOCADV
    AFRAMM           0.000       0.000       0.000       0.000       0.000       0.000       0.000

  Specific indirect 127
    BWT
    PRGDM
    WIC
    MAGE
    CIG0
    AFRAMM           0.000       0.000       0.000       0.000       0.000       0.000       0.000

  Specific indirect 128
    BWT
    PRGDM
    WIC
    MAGE
    SOCADV
    AFRAMM           0.000       0.000       0.000       0.000       0.000       0.000       0.000

  Specific indirect 129
    BWT
    PRGDM
    MAGE
    CIG0
    SOCADV
    AFRAMM           0.000       0.000       0.000       0.000       0.000       0.000       0.000

  Specific indirect 130
    BWT
    PRGDM
    BMI
    MEDUC
    CIG0
    AFRAMM           0.000       0.000       0.000       0.000       0.000       0.000       0.000

  Specific indirect 131
    BWT
    PRGDM
    BMI
    MEDUC
    SOCADV
    AFRAMM           0.000       0.000       0.000       0.000       0.000       0.000       0.000

  Specific indirect 132
    BWT
    PRGDM
    BMI
    CIG0
    SOCADV
    AFRAMM           0.000       0.000       0.000       0.000       0.000       0.000       0.000

  Specific indirect 133
    BWT
    PRGDM
    BMI
    MAGE
    CIG0
    AFRAMM           0.000       0.000       0.000       0.000       0.000       0.000       0.000

  Specific indirect 134
    BWT
    PRGDM
    BMI
    MAGE
    SOCADV
    AFRAMM           0.000       0.000       0.000       0.000       0.000       0.000       0.000

  Specific indirect 135
    BWT
    BMI
    MEDUC
    CIG0
    SOCADV
    AFRAMM           0.000       0.000       0.000       0.000       0.000       0.000       0.000

  Specific indirect 136
    BWT
    BMI
    MAGE
    CIG0
    SOCADV
    AFRAMM           0.000       0.000       0.000       0.000       0.000       0.000       0.000

  Specific indirect 137
    BWT
    PRECAREM
    PAYER
    FEDUC
    SOCADV
    AFRAMM           0.000       0.000       0.000       0.000       0.000       0.000       0.000

  Specific indirect 138
    BWT
    PRECAREM
    PAYER
    FAGE
    SOCADV
    AFRAMM           0.000       0.000       0.000       0.000       0.000       0.000       0.000

  Specific indirect 139
    BWT
    PRECAREM
    MEDUC
    CIG0
    SOCADV
    AFRAMM           0.000       0.000       0.000       0.000       0.000       0.000       0.000

  Specific indirect 140
    BWT
    PRECAREM
    WIC
    MEDUC
    CIG0
    AFRAMM           0.000       0.000       0.000       0.000       0.000       0.000       0.000

  Specific indirect 141
    BWT
    PRECAREM
    WIC
    MEDUC
    SOCADV
    AFRAMM           0.000       0.000       0.000       0.000       0.000       0.000       0.000

  Specific indirect 142
    BWT
    PRECAREM
    WIC
    MAGE
    CIG0
    AFRAMM           0.000       0.000       0.000       0.000       0.000       0.000       0.000

  Specific indirect 143
    BWT
    PRECAREM
    WIC
    MAGE
    SOCADV
    AFRAMM           0.000       0.000       0.000       0.000       0.000       0.000       0.000

  Specific indirect 144
    BWT
    PRECAREM
    MAGE
    CIG0
    SOCADV
    AFRAMM           0.000       0.000       0.000       0.000       0.000       0.000       0.000

  Specific indirect 145
    BWT
    PRECAREM
    BMI
    MEDUC
    CIG0
    AFRAMM           0.000       0.000       0.000       0.000       0.000       0.000       0.000

  Specific indirect 146
    BWT
    PRECAREM
    BMI
    MEDUC
    SOCADV
    AFRAMM           0.000       0.000       0.000       0.000       0.000       0.000       0.000

  Specific indirect 147
    BWT
    PRECAREM
    BMI
    CIG0
    SOCADV
    AFRAMM           0.000       0.000       0.000       0.000       0.000       0.000       0.000

  Specific indirect 148
    BWT
    PRECAREM
    BMI
    MAGE
    CIG0
    AFRAMM           0.000       0.000       0.000       0.000       0.000       0.000       0.000

  Specific indirect 149
    BWT
    PRECAREM
    BMI
    MAGE
    SOCADV
    AFRAMM           0.000       0.000       0.000       0.000       0.000       0.000       0.000

  Specific indirect 150
    BWT
    PRGBP
    PAYER
    FEDUC
    FAGE
    SOCADV
    AFRAMM           0.000       0.000       0.000       0.000       0.000       0.000       0.000

  Specific indirect 151
    BWT
    PRGBP
    WIC
    MEDUC
    CIG0
    SOCADV
    AFRAMM           0.000       0.000       0.000       0.000       0.000       0.000       0.000

  Specific indirect 152
    BWT
    PRGBP
    WIC
    MAGE
    CIG0
    SOCADV
    AFRAMM           0.000       0.000       0.000       0.000       0.000       0.000       0.000

  Specific indirect 153
    BWT
    PRGBP
    BMI
    MEDUC
    CIG0
    SOCADV
    AFRAMM           0.000       0.000       0.000       0.000       0.000       0.000       0.000

  Specific indirect 154
    BWT
    PRGBP
    BMI
    MAGE
    CIG0
    SOCADV
    AFRAMM           0.000       0.000       0.000       0.000       0.000       0.000       0.000

  Specific indirect 155
    BWT
    PRGDM
    PAYER
    FEDUC
    FAGE
    SOCADV
    AFRAMM           0.000       0.000       0.000       0.000       0.000       0.000       0.000

  Specific indirect 156
    BWT
    PRGDM
    WIC
    MEDUC
    CIG0
    SOCADV
    AFRAMM           0.000       0.000       0.000       0.000       0.000       0.000       0.000

  Specific indirect 157
    BWT
    PRGDM
    WIC
    MAGE
    CIG0
    SOCADV
    AFRAMM           0.000       0.000       0.000       0.000       0.000       0.000       0.000

  Specific indirect 158
    BWT
    PRGDM
    BMI
    MEDUC
    CIG0
    SOCADV
    AFRAMM           0.000       0.000       0.000       0.000       0.000       0.000       0.000

  Specific indirect 159
    BWT
    PRGDM
    BMI
    MAGE
    CIG0
    SOCADV
    AFRAMM           0.000       0.000       0.000       0.000       0.000       0.000       0.000

  Specific indirect 160
    BWT
    PRECAREM
    PAYER
    FEDUC
    FAGE
    SOCADV
    AFRAMM           0.000       0.000       0.000       0.000       0.000       0.000       0.000

  Specific indirect 161
    BWT
    PRECAREM
    WIC
    MEDUC
    CIG0
    SOCADV
    AFRAMM           0.000       0.000       0.000       0.000       0.000       0.000       0.000

  Specific indirect 162
    BWT
    PRECAREM
    WIC
    MAGE
    CIG0
    SOCADV
    AFRAMM           0.000       0.000       0.000       0.000       0.000       0.000       0.000

  Specific indirect 163
    BWT
    PRECAREM
    BMI
    MEDUC
    CIG0
    SOCADV
    AFRAMM           0.000       0.000       0.000       0.000       0.000       0.000       0.000

  Specific indirect 164
    BWT
    PRECAREM
    BMI
    MAGE
    CIG0
    SOCADV
    AFRAMM           0.000       0.000       0.000       0.000       0.000       0.000       0.000

  Direct
    BWT
    AFRAMM          -0.154      -0.153      -0.152      -0.147      -0.142      -0.141      -0.139


Effects from MHISP to BWT

  Total             -0.029      -0.027      -0.027      -0.024      -0.021      -0.020      -0.019
  Total indirect    -0.023      -0.022      -0.022      -0.020      -0.018      -0.017      -0.017

  Specific indirect 1
    BWT
    PAYER
    MHISP           -0.001       0.000       0.000       0.000       0.000       0.000       0.001

  Specific indirect 2
    BWT
    MEDUC
    MHISP            0.001       0.001       0.001       0.001       0.002       0.002       0.002

  Specific indirect 3
    BWT
    CIG0
    MHISP            0.017       0.018       0.018       0.020       0.021       0.022       0.022

  Specific indirect 4
    BWT
    WIC
    MHISP            0.000       0.000       0.000       0.001       0.001       0.001       0.001

  Specific indirect 5
    BWT
    PRGBP
    MHISP            0.008       0.009       0.009       0.010       0.011       0.012       0.012

  Specific indirect 6
    BWT
    PRGDM
    MHISP            0.000       0.000       0.000       0.000       0.000       0.000       0.000

  Specific indirect 7
    BWT
    MAGE
    MHISP           -0.001      -0.001      -0.001      -0.001       0.000       0.000       0.000

  Specific indirect 8
    BWT
    MHT
    MHISP           -0.043      -0.043      -0.043      -0.042      -0.042      -0.042      -0.041

  Specific indirect 9
    BWT
    BMI
    MHISP           -0.002      -0.002      -0.002      -0.001      -0.001       0.000       0.000

  Specific indirect 10
    BWT
    PRECAREM
    MHISP            0.000       0.000       0.000       0.000       0.000       0.000       0.000

  Specific indirect 11
    BWT
    SOCADV
    MHISP           -0.015      -0.014      -0.014      -0.011      -0.008      -0.008      -0.007

  Specific indirect 12
    BWT
    PAYER
    SOCADV
    MHISP           -0.001      -0.001      -0.001       0.000       0.001       0.001       0.001

  Specific indirect 13
    BWT
    MEDUC
    CIG0
    MHISP           -0.001      -0.001      -0.001       0.000       0.000       0.000       0.000

  Specific indirect 14
    BWT
    MEDUC
    SOCADV
    MHISP            0.002       0.003       0.003       0.004       0.005       0.005       0.005

  Specific indirect 15
    BWT
    CIG0
    SOCADV
    MHISP           -0.007      -0.007      -0.007      -0.006      -0.006      -0.006      -0.005

  Specific indirect 16
    BWT
    WIC
    MEDUC
    MHISP            0.000       0.000       0.000       0.000       0.000       0.000       0.000

  Specific indirect 17
    BWT
    WIC
    MAGE
    MHISP            0.000       0.000       0.000       0.000       0.000       0.000       0.000

  Specific indirect 18
    BWT
    WIC
    SOCADV
    MHISP            0.000       0.000       0.001       0.001       0.002       0.002       0.003

  Specific indirect 19
    BWT
    PRGBP
    PAYER
    MHISP            0.000       0.000       0.000       0.000       0.001       0.001       0.001

  Specific indirect 20
    BWT
    PRGBP
    MEDUC
    MHISP            0.000       0.000       0.000       0.000       0.001       0.001       0.001

  Specific indirect 21
    BWT
    PRGBP
    CIG0
    MHISP            0.000       0.000       0.000       0.000       0.001       0.001       0.001

  Specific indirect 22
    BWT
    PRGBP
    WIC
    MHISP            0.000       0.000       0.000       0.000       0.001       0.001       0.001

  Specific indirect 23
    BWT
    PRGBP
    MAGE
    MHISP            0.000       0.000       0.000       0.000       0.000       0.000       0.000

  Specific indirect 24
    BWT
    PRGBP
    MHT
    MHISP            0.001       0.001       0.001       0.001       0.001       0.001       0.001

  Specific indirect 25
    BWT
    PRGBP
    BMI
    MHISP            0.000       0.000       0.000       0.000       0.000       0.000       0.000

  Specific indirect 26
    BWT
    PRGBP
    SOCADV
    MHISP           -0.006      -0.006      -0.006      -0.005      -0.004      -0.004      -0.004

  Specific indirect 27
    BWT
    PRGDM
    PAYER
    MHISP            0.000       0.000       0.000       0.000       0.000       0.000       0.000

  Specific indirect 28
    BWT
    PRGDM
    MEDUC
    MHISP            0.000       0.000       0.000       0.000       0.000       0.000       0.000

  Specific indirect 29
    BWT
    PRGDM
    CIG0
    MHISP            0.000       0.000       0.000       0.000       0.000       0.000       0.000

  Specific indirect 30
    BWT
    PRGDM
    WIC
    MHISP            0.000       0.000       0.000       0.000       0.000       0.000       0.000

  Specific indirect 31
    BWT
    PRGDM
    MAGE
    MHISP            0.000       0.000       0.000       0.000       0.000       0.000       0.000

  Specific indirect 32
    BWT
    PRGDM
    MHT
    MHISP            0.000       0.000       0.000       0.000       0.000       0.000       0.000

  Specific indirect 33
    BWT
    PRGDM
    BMI
    MHISP            0.000       0.000       0.000       0.000       0.000       0.000       0.000

  Specific indirect 34
    BWT
    PRGDM
    SOCADV
    MHISP            0.000       0.000       0.000       0.000       0.000       0.000       0.000

  Specific indirect 35
    BWT
    FAGE
    SOCADV
    MHISP            0.001       0.001       0.001       0.001       0.002       0.002       0.002

  Specific indirect 36
    BWT
    MAGE
    CIG0
    MHISP            0.000       0.000       0.000       0.000       0.000       0.000       0.000

  Specific indirect 37
    BWT
    MAGE
    SOCADV
    MHISP            0.003       0.003       0.004       0.004       0.004       0.005       0.005

  Specific indirect 38
    BWT
    MHT
    SOCADV
    MHISP           -0.006      -0.006      -0.006      -0.006      -0.005      -0.005      -0.005

  Specific indirect 39
    BWT
    BMI
    MEDUC
    MHISP           -0.002      -0.002      -0.002      -0.002      -0.002      -0.002      -0.001

  Specific indirect 40
    BWT
    BMI
    CIG0
    MHISP            0.000       0.000       0.000       0.001       0.001       0.001       0.001

  Specific indirect 41
    BWT
    BMI
    MAGE
    MHISP            0.000       0.000       0.000       0.001       0.001       0.001       0.001

  Specific indirect 42
    BWT
    BMI
    SOCADV
    MHISP            0.013       0.013       0.013       0.014       0.014       0.015       0.015

  Specific indirect 43
    BWT
    PRECAREM
    PAYER
    MHISP            0.000       0.000       0.000       0.000       0.000       0.000       0.000

  Specific indirect 44
    BWT
    PRECAREM
    MEDUC
    MHISP            0.000       0.000       0.000       0.000       0.000       0.000       0.000

  Specific indirect 45
    BWT
    PRECAREM
    CIG0
    MHISP            0.000       0.000       0.000       0.000       0.000       0.000       0.000

  Specific indirect 46
    BWT
    PRECAREM
    WIC
    MHISP            0.000       0.000       0.000       0.000       0.000       0.000       0.000

  Specific indirect 47
    BWT
    PRECAREM
    MAGE
    MHISP            0.000       0.000       0.000       0.000       0.000       0.000       0.000

  Specific indirect 48
    BWT
    PRECAREM
    BMI
    MHISP            0.000       0.000       0.000       0.000       0.000       0.000       0.000

  Specific indirect 49
    BWT
    PRECAREM
    SOCADV
    MHISP            0.000       0.000       0.000       0.000       0.000       0.000       0.000

  Specific indirect 50
    BWT
    PAYER
    FEDUC
    SOCADV
    MHISP            0.000       0.000       0.000       0.000       0.000       0.000       0.000

  Specific indirect 51
    BWT
    PAYER
    FAGE
    SOCADV
    MHISP            0.000       0.000       0.000       0.000       0.000       0.000       0.000

  Specific indirect 52
    BWT
    MEDUC
    CIG0
    SOCADV
    MHISP            0.000       0.000       0.000       0.000       0.000       0.000       0.000

  Specific indirect 53
    BWT
    WIC
    MEDUC
    CIG0
    MHISP            0.000       0.000       0.000       0.000       0.000       0.000       0.000

  Specific indirect 54
    BWT
    WIC
    MEDUC
    SOCADV
    MHISP            0.000       0.000       0.000       0.000       0.000       0.000       0.000

  Specific indirect 55
    BWT
    WIC
    MAGE
    CIG0
    MHISP            0.000       0.000       0.000       0.000       0.000       0.000       0.000

  Specific indirect 56
    BWT
    WIC
    MAGE
    SOCADV
    MHISP            0.000       0.000       0.000       0.000       0.000       0.000       0.000

  Specific indirect 57
    BWT
    PRGBP
    PAYER
    SOCADV
    MHISP            0.001       0.001       0.001       0.001       0.001       0.001       0.002

  Specific indirect 58
    BWT
    PRGBP
    MEDUC
    CIG0
    MHISP            0.000       0.000       0.000       0.000       0.000       0.000       0.000

  Specific indirect 59
    BWT
    PRGBP
    MEDUC
    SOCADV
    MHISP            0.001       0.001       0.001       0.001       0.001       0.002       0.002

  Specific indirect 60
    BWT
    PRGBP
    CIG0
    SOCADV
    MHISP            0.000       0.000       0.000       0.000       0.000       0.000       0.000

  Specific indirect 61
    BWT
    PRGBP
    WIC
    MEDUC
    MHISP            0.000       0.000       0.000       0.000       0.000       0.000       0.000

  Specific indirect 62
    BWT
    PRGBP
    WIC
    MAGE
    MHISP            0.000       0.000       0.000       0.000       0.000       0.000       0.000

  Specific indirect 63
    BWT
    PRGBP
    WIC
    SOCADV
    MHISP            0.000       0.001       0.001       0.001       0.001       0.001       0.001

  Specific indirect 64
    BWT
    PRGBP
    FAGE
    SOCADV
    MHISP           -0.001       0.000       0.000       0.000       0.000       0.000       0.000

  Specific indirect 65
    BWT
    PRGBP
    MAGE
    CIG0
    MHISP            0.000       0.000       0.000       0.000       0.000       0.000       0.000

  Specific indirect 66
    BWT
    PRGBP
    MAGE
    SOCADV
    MHISP            0.001       0.001       0.001       0.001       0.001       0.001       0.001

  Specific indirect 67
    BWT
    PRGBP
    MHT
    SOCADV
    MHISP            0.000       0.000       0.000       0.000       0.000       0.000       0.000

  Specific indirect 68
    BWT
    PRGBP
    BMI
    MEDUC
    MHISP            0.000       0.000       0.000       0.000       0.000       0.000       0.000

  Specific indirect 69
    BWT
    PRGBP
    BMI
    CIG0
    MHISP            0.000       0.000       0.000       0.000       0.000       0.000       0.000

  Specific indirect 70
    BWT
    PRGBP
    BMI
    MAGE
    MHISP            0.000       0.000       0.000       0.000       0.000       0.000       0.000

  Specific indirect 71
    BWT
    PRGBP
    BMI
    SOCADV
    MHISP           -0.003      -0.003      -0.003      -0.003      -0.003      -0.003      -0.003

  Specific indirect 72
    BWT
    PRGDM
    PAYER
    SOCADV
    MHISP            0.000       0.000       0.000       0.000       0.000       0.000       0.000

  Specific indirect 73
    BWT
    PRGDM
    MEDUC
    CIG0
    MHISP            0.000       0.000       0.000       0.000       0.000       0.000       0.000

  Specific indirect 74
    BWT
    PRGDM
    MEDUC
    SOCADV
    MHISP            0.000       0.000       0.000       0.000       0.000       0.000       0.000

  Specific indirect 75
    BWT
    PRGDM
    CIG0
    SOCADV
    MHISP            0.000       0.000       0.000       0.000       0.000       0.000       0.000

  Specific indirect 76
    BWT
    PRGDM
    WIC
    MEDUC
    MHISP            0.000       0.000       0.000       0.000       0.000       0.000       0.000

  Specific indirect 77
    BWT
    PRGDM
    WIC
    MAGE
    MHISP            0.000       0.000       0.000       0.000       0.000       0.000       0.000

  Specific indirect 78
    BWT
    PRGDM
    WIC
    SOCADV
    MHISP            0.000       0.000       0.000       0.000       0.000       0.000       0.000

  Specific indirect 79
    BWT
    PRGDM
    FAGE
    SOCADV
    MHISP            0.000       0.000       0.000       0.000       0.000       0.000       0.000

  Specific indirect 80
    BWT
    PRGDM
    MAGE
    CIG0
    MHISP            0.000       0.000       0.000       0.000       0.000       0.000       0.000

  Specific indirect 81
    BWT
    PRGDM
    MAGE
    SOCADV
    MHISP            0.000       0.000       0.000       0.000       0.000       0.000       0.000

  Specific indirect 82
    BWT
    PRGDM
    MHT
    SOCADV
    MHISP            0.000       0.000       0.000       0.000       0.000       0.000       0.000

  Specific indirect 83
    BWT
    PRGDM
    BMI
    MEDUC
    MHISP            0.000       0.000       0.000       0.000       0.000       0.000       0.000

  Specific indirect 84
    BWT
    PRGDM
    BMI
    CIG0
    MHISP            0.000       0.000       0.000       0.000       0.000       0.000       0.000

  Specific indirect 85
    BWT
    PRGDM
    BMI
    MAGE
    MHISP            0.000       0.000       0.000       0.000       0.000       0.000       0.000

  Specific indirect 86
    BWT
    PRGDM
    BMI
    SOCADV
    MHISP            0.000       0.000       0.000       0.000       0.000       0.000       0.000

  Specific indirect 87
    BWT
    MAGE
    CIG0
    SOCADV
    MHISP            0.000       0.000       0.000       0.000       0.000       0.000       0.000

  Specific indirect 88
    BWT
    BMI
    MEDUC
    CIG0
    MHISP            0.000       0.000       0.001       0.001       0.001       0.001       0.001

  Specific indirect 89
    BWT
    BMI
    MEDUC
    SOCADV
    MHISP           -0.005      -0.005      -0.005      -0.005      -0.004      -0.004      -0.004

  Specific indirect 90
    BWT
    BMI
    CIG0
    SOCADV
    MHISP            0.000       0.000       0.000       0.000       0.000       0.000       0.000

  Specific indirect 91
    BWT
    BMI
    MAGE
    CIG0
    MHISP            0.000       0.000       0.000       0.000       0.000       0.000       0.000

  Specific indirect 92
    BWT
    BMI
    MAGE
    SOCADV
    MHISP           -0.004      -0.004      -0.004      -0.004      -0.004      -0.004      -0.004

  Specific indirect 93
    BWT
    PRECAREM
    PAYER
    SOCADV
    MHISP            0.000       0.000       0.000       0.000       0.000       0.000       0.000

  Specific indirect 94
    BWT
    PRECAREM
    MEDUC
    CIG0
    MHISP            0.000       0.000       0.000       0.000       0.000       0.000       0.000

  Specific indirect 95
    BWT
    PRECAREM
    MEDUC
    SOCADV
    MHISP            0.000       0.000       0.000       0.000       0.000       0.000       0.000

  Specific indirect 96
    BWT
    PRECAREM
    CIG0
    SOCADV
    MHISP            0.000       0.000       0.000       0.000       0.000       0.000       0.000

  Specific indirect 97
    BWT
    PRECAREM
    WIC
    MEDUC
    MHISP            0.000       0.000       0.000       0.000       0.000       0.000       0.000

  Specific indirect 98
    BWT
    PRECAREM
    WIC
    MAGE
    MHISP            0.000       0.000       0.000       0.000       0.000       0.000       0.000

  Specific indirect 99
    BWT
    PRECAREM
    WIC
    SOCADV
    MHISP            0.000       0.000       0.000       0.000       0.000       0.000       0.000

  Specific indirect 100
    BWT
    PRECAREM
    MAGE
    CIG0
    MHISP            0.000       0.000       0.000       0.000       0.000       0.000       0.000

  Specific indirect 101
    BWT
    PRECAREM
    MAGE
    SOCADV
    MHISP            0.000       0.000       0.000       0.000       0.000       0.000       0.000

  Specific indirect 102
    BWT
    PRECAREM
    BMI
    MEDUC
    MHISP            0.000       0.000       0.000       0.000       0.000       0.000       0.000

  Specific indirect 103
    BWT
    PRECAREM
    BMI
    CIG0
    MHISP            0.000       0.000       0.000       0.000       0.000       0.000       0.000

  Specific indirect 104
    BWT
    PRECAREM
    BMI
    MAGE
    MHISP            0.000       0.000       0.000       0.000       0.000       0.000       0.000

  Specific indirect 105
    BWT
    PRECAREM
    BMI
    SOCADV
    MHISP            0.000       0.000       0.000       0.000       0.000       0.000       0.000

  Specific indirect 106
    BWT
    PAYER
    FEDUC
    FAGE
    SOCADV
    MHISP            0.000       0.000       0.000       0.000       0.000       0.000       0.000

  Specific indirect 107
    BWT
    WIC
    MEDUC
    CIG0
    SOCADV
    MHISP            0.000       0.000       0.000       0.000       0.000       0.000       0.000

  Specific indirect 108
    BWT
    WIC
    MAGE
    CIG0
    SOCADV
    MHISP            0.000       0.000       0.000       0.000       0.000       0.000       0.000

  Specific indirect 109
    BWT
    PRGBP
    PAYER
    FEDUC
    SOCADV
    MHISP            0.000       0.000       0.000       0.000       0.000       0.000       0.000

  Specific indirect 110
    BWT
    PRGBP
    PAYER
    FAGE
    SOCADV
    MHISP            0.000       0.000       0.000       0.000       0.000       0.000       0.000

  Specific indirect 111
    BWT
    PRGBP
    MEDUC
    CIG0
    SOCADV
    MHISP            0.000       0.000       0.000       0.000       0.000       0.000       0.000

  Specific indirect 112
    BWT
    PRGBP
    WIC
    MEDUC
    CIG0
    MHISP            0.000       0.000       0.000       0.000       0.000       0.000       0.000

  Specific indirect 113
    BWT
    PRGBP
    WIC
    MEDUC
    SOCADV
    MHISP            0.000       0.000       0.000       0.000       0.000       0.000       0.000

  Specific indirect 114
    BWT
    PRGBP
    WIC
    MAGE
    CIG0
    MHISP            0.000       0.000       0.000       0.000       0.000       0.000       0.000

  Specific indirect 115
    BWT
    PRGBP
    WIC
    MAGE
    SOCADV
    MHISP            0.000       0.000       0.000       0.000       0.000       0.000       0.000

  Specific indirect 116
    BWT
    PRGBP
    MAGE
    CIG0
    SOCADV
    MHISP            0.000       0.000       0.000       0.000       0.000       0.000       0.000

  Specific indirect 117
    BWT
    PRGBP
    BMI
    MEDUC
    CIG0
    MHISP            0.000       0.000       0.000       0.000       0.000       0.000       0.000

  Specific indirect 118
    BWT
    PRGBP
    BMI
    MEDUC
    SOCADV
    MHISP            0.001       0.001       0.001       0.001       0.001       0.001       0.001

  Specific indirect 119
    BWT
    PRGBP
    BMI
    CIG0
    SOCADV
    MHISP            0.000       0.000       0.000       0.000       0.000       0.000       0.000

  Specific indirect 120
    BWT
    PRGBP
    BMI
    MAGE
    CIG0
    MHISP            0.000       0.000       0.000       0.000       0.000       0.000       0.000

  Specific indirect 121
    BWT
    PRGBP
    BMI
    MAGE
    SOCADV
    MHISP            0.001       0.001       0.001       0.001       0.001       0.001       0.001

  Specific indirect 122
    BWT
    PRGDM
    PAYER
    FEDUC
    SOCADV
    MHISP            0.000       0.000       0.000       0.000       0.000       0.000       0.000

  Specific indirect 123
    BWT
    PRGDM
    PAYER
    FAGE
    SOCADV
    MHISP            0.000       0.000       0.000       0.000       0.000       0.000       0.000

  Specific indirect 124
    BWT
    PRGDM
    MEDUC
    CIG0
    SOCADV
    MHISP            0.000       0.000       0.000       0.000       0.000       0.000       0.000

  Specific indirect 125
    BWT
    PRGDM
    WIC
    MEDUC
    CIG0
    MHISP            0.000       0.000       0.000       0.000       0.000       0.000       0.000

  Specific indirect 126
    BWT
    PRGDM
    WIC
    MEDUC
    SOCADV
    MHISP            0.000       0.000       0.000       0.000       0.000       0.000       0.000

  Specific indirect 127
    BWT
    PRGDM
    WIC
    MAGE
    CIG0
    MHISP            0.000       0.000       0.000       0.000       0.000       0.000       0.000

  Specific indirect 128
    BWT
    PRGDM
    WIC
    MAGE
    SOCADV
    MHISP            0.000       0.000       0.000       0.000       0.000       0.000       0.000

  Specific indirect 129
    BWT
    PRGDM
    MAGE
    CIG0
    SOCADV
    MHISP            0.000       0.000       0.000       0.000       0.000       0.000       0.000

  Specific indirect 130
    BWT
    PRGDM
    BMI
    MEDUC
    CIG0
    MHISP            0.000       0.000       0.000       0.000       0.000       0.000       0.000

  Specific indirect 131
    BWT
    PRGDM
    BMI
    MEDUC
    SOCADV
    MHISP            0.000       0.000       0.000       0.000       0.000       0.000       0.000

  Specific indirect 132
    BWT
    PRGDM
    BMI
    CIG0
    SOCADV
    MHISP            0.000       0.000       0.000       0.000       0.000       0.000       0.000

  Specific indirect 133
    BWT
    PRGDM
    BMI
    MAGE
    CIG0
    MHISP            0.000       0.000       0.000       0.000       0.000       0.000       0.000

  Specific indirect 134
    BWT
    PRGDM
    BMI
    MAGE
    SOCADV
    MHISP            0.000       0.000       0.000       0.000       0.000       0.000       0.000

  Specific indirect 135
    BWT
    BMI
    MEDUC
    CIG0
    SOCADV
    MHISP            0.000       0.000       0.000       0.000       0.000       0.000       0.000

  Specific indirect 136
    BWT
    BMI
    MAGE
    CIG0
    SOCADV
    MHISP            0.000       0.000       0.000       0.000       0.000       0.000       0.000

  Specific indirect 137
    BWT
    PRECAREM
    PAYER
    FEDUC
    SOCADV
    MHISP            0.000       0.000       0.000       0.000       0.000       0.000       0.000

  Specific indirect 138
    BWT
    PRECAREM
    PAYER
    FAGE
    SOCADV
    MHISP            0.000       0.000       0.000       0.000       0.000       0.000       0.000

  Specific indirect 139
    BWT
    PRECAREM
    MEDUC
    CIG0
    SOCADV
    MHISP            0.000       0.000       0.000       0.000       0.000       0.000       0.000

  Specific indirect 140
    BWT
    PRECAREM
    WIC
    MEDUC
    CIG0
    MHISP            0.000       0.000       0.000       0.000       0.000       0.000       0.000

  Specific indirect 141
    BWT
    PRECAREM
    WIC
    MEDUC
    SOCADV
    MHISP            0.000       0.000       0.000       0.000       0.000       0.000       0.000

  Specific indirect 142
    BWT
    PRECAREM
    WIC
    MAGE
    CIG0
    MHISP            0.000       0.000       0.000       0.000       0.000       0.000       0.000

  Specific indirect 143
    BWT
    PRECAREM
    WIC
    MAGE
    SOCADV
    MHISP            0.000       0.000       0.000       0.000       0.000       0.000       0.000

  Specific indirect 144
    BWT
    PRECAREM
    MAGE
    CIG0
    SOCADV
    MHISP            0.000       0.000       0.000       0.000       0.000       0.000       0.000

  Specific indirect 145
    BWT
    PRECAREM
    BMI
    MEDUC
    CIG0
    MHISP            0.000       0.000       0.000       0.000       0.000       0.000       0.000

  Specific indirect 146
    BWT
    PRECAREM
    BMI
    MEDUC
    SOCADV
    MHISP            0.000       0.000       0.000       0.000       0.000       0.000       0.000

  Specific indirect 147
    BWT
    PRECAREM
    BMI
    CIG0
    SOCADV
    MHISP            0.000       0.000       0.000       0.000       0.000       0.000       0.000

  Specific indirect 148
    BWT
    PRECAREM
    BMI
    MAGE
    CIG0
    MHISP            0.000       0.000       0.000       0.000       0.000       0.000       0.000

  Specific indirect 149
    BWT
    PRECAREM
    BMI
    MAGE
    SOCADV
    MHISP            0.000       0.000       0.000       0.000       0.000       0.000       0.000

  Specific indirect 150
    BWT
    PRGBP
    PAYER
    FEDUC
    FAGE
    SOCADV
    MHISP            0.000       0.000       0.000       0.000       0.000       0.000       0.000

  Specific indirect 151
    BWT
    PRGBP
    WIC
    MEDUC
    CIG0
    SOCADV
    MHISP            0.000       0.000       0.000       0.000       0.000       0.000       0.000

  Specific indirect 152
    BWT
    PRGBP
    WIC
    MAGE
    CIG0
    SOCADV
    MHISP            0.000       0.000       0.000       0.000       0.000       0.000       0.000

  Specific indirect 153
    BWT
    PRGBP
    BMI
    MEDUC
    CIG0
    SOCADV
    MHISP            0.000       0.000       0.000       0.000       0.000       0.000       0.000

  Specific indirect 154
    BWT
    PRGBP
    BMI
    MAGE
    CIG0
    SOCADV
    MHISP            0.000       0.000       0.000       0.000       0.000       0.000       0.000

  Specific indirect 155
    BWT
    PRGDM
    PAYER
    FEDUC
    FAGE
    SOCADV
    MHISP            0.000       0.000       0.000       0.000       0.000       0.000       0.000

  Specific indirect 156
    BWT
    PRGDM
    WIC
    MEDUC
    CIG0
    SOCADV
    MHISP            0.000       0.000       0.000       0.000       0.000       0.000       0.000

  Specific indirect 157
    BWT
    PRGDM
    WIC
    MAGE
    CIG0
    SOCADV
    MHISP            0.000       0.000       0.000       0.000       0.000       0.000       0.000

  Specific indirect 158
    BWT
    PRGDM
    BMI
    MEDUC
    CIG0
    SOCADV
    MHISP            0.000       0.000       0.000       0.000       0.000       0.000       0.000

  Specific indirect 159
    BWT
    PRGDM
    BMI
    MAGE
    CIG0
    SOCADV
    MHISP            0.000       0.000       0.000       0.000       0.000       0.000       0.000

  Specific indirect 160
    BWT
    PRECAREM
    PAYER
    FEDUC
    FAGE
    SOCADV
    MHISP            0.000       0.000       0.000       0.000       0.000       0.000       0.000

  Specific indirect 161
    BWT
    PRECAREM
    WIC
    MEDUC
    CIG0
    SOCADV
    MHISP            0.000       0.000       0.000       0.000       0.000       0.000       0.000

  Specific indirect 162
    BWT
    PRECAREM
    WIC
    MAGE
    CIG0
    SOCADV
    MHISP            0.000       0.000       0.000       0.000       0.000       0.000       0.000

  Specific indirect 163
    BWT
    PRECAREM
    BMI
    MEDUC
    CIG0
    SOCADV
    MHISP            0.000       0.000       0.000       0.000       0.000       0.000       0.000

  Specific indirect 164
    BWT
    PRECAREM
    BMI
    MAGE
    CIG0
    SOCADV
    MHISP            0.000       0.000       0.000       0.000       0.000       0.000       0.000

  Direct
    BWT
    MHISP           -0.010      -0.008      -0.008      -0.004      -0.001       0.000       0.001


Effects from OTHM to BWT

  Total             -0.092      -0.091      -0.090      -0.086      -0.081      -0.080      -0.079
  Total indirect    -0.051      -0.050      -0.049      -0.047      -0.044      -0.043      -0.042

  Specific indirect 1
    BWT
    PAYER
    OTHM            -0.002      -0.001      -0.001       0.000       0.001       0.001       0.001

  Specific indirect 2
    BWT
    MEDUC
    OTHM             0.001       0.001       0.001       0.002       0.002       0.002       0.002

  Specific indirect 3
    BWT
    CIG0
    OTHM             0.008       0.008       0.008       0.009       0.010       0.011       0.011

  Specific indirect 4
    BWT
    WIC
    OTHM             0.000       0.000       0.001       0.001       0.002       0.002       0.002

  Specific indirect 5
    BWT
    PRGBP
    OTHM             0.002       0.002       0.003       0.004       0.006       0.006       0.007

  Specific indirect 6
    BWT
    PRGDM
    OTHM            -0.003      -0.003      -0.003      -0.002      -0.001      -0.001      -0.001

  Specific indirect 7
    BWT
    MAGE
    OTHM             0.000       0.000       0.000       0.000       0.000       0.000       0.000

  Specific indirect 8
    BWT
    MHT
    OTHM            -0.063      -0.063      -0.063      -0.062      -0.061      -0.061      -0.061

  Specific indirect 9
    BWT
    BMI
    OTHM            -0.020      -0.020      -0.020      -0.019      -0.019      -0.019      -0.018

  Specific indirect 10
    BWT
    PRECAREM
    OTHM             0.000       0.000       0.000       0.000       0.000       0.000       0.000

  Specific indirect 11
    BWT
    SOCADV
    OTHM             0.009       0.011       0.011       0.015       0.018       0.019       0.021

  Specific indirect 12
    BWT
    PAYER
    SOCADV
    OTHM            -0.002      -0.001      -0.001       0.000       0.001       0.002       0.002

  Specific indirect 13
    BWT
    MEDUC
    CIG0
    OTHM             0.000       0.000       0.000       0.000       0.000       0.000       0.000

  Specific indirect 14
    BWT
    MEDUC
    SOCADV
    OTHM            -0.007      -0.007      -0.006      -0.005      -0.004      -0.003      -0.003

  Specific indirect 15
    BWT
    CIG0
    SOCADV
    OTHM             0.007       0.008       0.008       0.008       0.009       0.009       0.009

  Specific indirect 16
    BWT
    WIC
    MEDUC
    OTHM             0.000       0.000       0.000       0.000       0.000       0.000       0.000

  Specific indirect 17
    BWT
    WIC
    MAGE
    OTHM             0.000       0.000       0.000       0.000       0.000       0.000       0.000

  Specific indirect 18
    BWT
    WIC
    SOCADV
    OTHM            -0.003      -0.003      -0.003      -0.002      -0.001      -0.001       0.000

  Specific indirect 19
    BWT
    PRGBP
    PAYER
    OTHM             0.001       0.001       0.001       0.001       0.001       0.002       0.002

  Specific indirect 20
    BWT
    PRGBP
    MEDUC
    OTHM             0.000       0.000       0.000       0.001       0.001       0.001       0.001

  Specific indirect 21
    BWT
    PRGBP
    CIG0
    OTHM             0.000       0.000       0.000       0.000       0.000       0.000       0.001

  Specific indirect 22
    BWT
    PRGBP
    WIC
    OTHM             0.000       0.001       0.001       0.001       0.001       0.001       0.001

  Specific indirect 23
    BWT
    PRGBP
    MAGE
    OTHM             0.000       0.000       0.000       0.000       0.000       0.000       0.000

  Specific indirect 24
    BWT
    PRGBP
    MHT
    OTHM             0.001       0.001       0.001       0.001       0.001       0.001       0.001

  Specific indirect 25
    BWT
    PRGBP
    BMI
    OTHM             0.004       0.004       0.004       0.004       0.004       0.005       0.005

  Specific indirect 26
    BWT
    PRGBP
    SOCADV
    OTHM             0.005       0.005       0.006       0.007       0.008       0.008       0.009

  Specific indirect 27
    BWT
    PRGDM
    PAYER
    OTHM             0.000       0.000       0.000       0.000       0.000       0.000       0.000

  Specific indirect 28
    BWT
    PRGDM
    MEDUC
    OTHM             0.000       0.000       0.000       0.000       0.000       0.000       0.000

  Specific indirect 29
    BWT
    PRGDM
    CIG0
    OTHM             0.000       0.000       0.000       0.000       0.000       0.000       0.000

  Specific indirect 30
    BWT
    PRGDM
    WIC
    OTHM             0.000       0.000       0.000       0.000       0.000       0.000       0.000

  Specific indirect 31
    BWT
    PRGDM
    MAGE
    OTHM             0.000       0.000       0.000       0.000       0.000       0.000       0.000

  Specific indirect 32
    BWT
    PRGDM
    MHT
    OTHM             0.000       0.000       0.000       0.000       0.000       0.000       0.000

  Specific indirect 33
    BWT
    PRGDM
    BMI
    OTHM             0.000       0.000       0.000       0.000       0.000       0.000       0.000

  Specific indirect 34
    BWT
    PRGDM
    SOCADV
    OTHM             0.000       0.000       0.000       0.000       0.000       0.000       0.000

  Specific indirect 35
    BWT
    FAGE
    SOCADV
    OTHM            -0.002      -0.002      -0.002      -0.002      -0.001      -0.001      -0.001

  Specific indirect 36
    BWT
    MAGE
    CIG0
    OTHM             0.000       0.000       0.000       0.000       0.000       0.000       0.000

  Specific indirect 37
    BWT
    MAGE
    SOCADV
    OTHM            -0.007      -0.006      -0.006      -0.005      -0.005      -0.005      -0.004

  Specific indirect 38
    BWT
    MHT
    SOCADV
    OTHM             0.007       0.007       0.007       0.008       0.008       0.008       0.008

  Specific indirect 39
    BWT
    BMI
    MEDUC
    OTHM            -0.002      -0.002      -0.002      -0.002      -0.002      -0.002      -0.002

  Specific indirect 40
    BWT
    BMI
    CIG0
    OTHM             0.000       0.000       0.000       0.000       0.000       0.000       0.001

  Specific indirect 41
    BWT
    BMI
    MAGE
    OTHM             0.000       0.000       0.000       0.000       0.000       0.000       0.000

  Specific indirect 42
    BWT
    BMI
    SOCADV
    OTHM            -0.020      -0.020      -0.020      -0.019      -0.018      -0.017      -0.017

  Specific indirect 43
    BWT
    PRECAREM
    PAYER
    OTHM             0.000       0.000       0.000       0.000       0.000       0.000       0.000

  Specific indirect 44
    BWT
    PRECAREM
    MEDUC
    OTHM             0.000       0.000       0.000       0.000       0.000       0.000       0.000

  Specific indirect 45
    BWT
    PRECAREM
    CIG0
    OTHM             0.000       0.000       0.000       0.000       0.000       0.000       0.000

  Specific indirect 46
    BWT
    PRECAREM
    WIC
    OTHM             0.000       0.000       0.000       0.000       0.000       0.000       0.000

  Specific indirect 47
    BWT
    PRECAREM
    MAGE
    OTHM             0.000       0.000       0.000       0.000       0.000       0.000       0.000

  Specific indirect 48
    BWT
    PRECAREM
    BMI
    OTHM             0.000       0.000       0.000       0.000       0.000       0.000       0.000

  Specific indirect 49
    BWT
    PRECAREM
    SOCADV
    OTHM             0.000       0.000       0.000       0.000       0.000       0.000       0.000

  Specific indirect 50
    BWT
    PAYER
    FEDUC
    SOCADV
    OTHM             0.000       0.000       0.000       0.000       0.000       0.000       0.000

  Specific indirect 51
    BWT
    PAYER
    FAGE
    SOCADV
    OTHM             0.000       0.000       0.000       0.000       0.000       0.000       0.000

  Specific indirect 52
    BWT
    MEDUC
    CIG0
    SOCADV
    OTHM             0.000       0.000       0.000       0.000       0.000       0.000       0.000

  Specific indirect 53
    BWT
    WIC
    MEDUC
    CIG0
    OTHM             0.000       0.000       0.000       0.000       0.000       0.000       0.000

  Specific indirect 54
    BWT
    WIC
    MEDUC
    SOCADV
    OTHM             0.000       0.000       0.000       0.000       0.000       0.000       0.000

  Specific indirect 55
    BWT
    WIC
    MAGE
    CIG0
    OTHM             0.000       0.000       0.000       0.000       0.000       0.000       0.000

  Specific indirect 56
    BWT
    WIC
    MAGE
    SOCADV
    OTHM             0.000       0.000       0.000       0.000       0.000       0.000       0.000

  Specific indirect 57
    BWT
    PRGBP
    PAYER
    SOCADV
    OTHM            -0.002      -0.002      -0.002      -0.001      -0.001      -0.001      -0.001

  Specific indirect 58
    BWT
    PRGBP
    MEDUC
    CIG0
    OTHM             0.000       0.000       0.000       0.000       0.000       0.000       0.000

  Specific indirect 59
    BWT
    PRGBP
    MEDUC
    SOCADV
    OTHM            -0.002      -0.002      -0.002      -0.002      -0.001      -0.001      -0.001

  Specific indirect 60
    BWT
    PRGBP
    CIG0
    SOCADV
    OTHM             0.000       0.000       0.000       0.000       0.000       0.000       0.000

  Specific indirect 61
    BWT
    PRGBP
    WIC
    MEDUC
    OTHM             0.000       0.000       0.000       0.000       0.000       0.000       0.000

  Specific indirect 62
    BWT
    PRGBP
    WIC
    MAGE
    OTHM             0.000       0.000       0.000       0.000       0.000       0.000       0.000

  Specific indirect 63
    BWT
    PRGBP
    WIC
    SOCADV
    OTHM            -0.002      -0.002      -0.002      -0.001      -0.001      -0.001      -0.001

  Specific indirect 64
    BWT
    PRGBP
    FAGE
    SOCADV
    OTHM             0.000       0.000       0.000       0.001       0.001       0.001       0.001

  Specific indirect 65
    BWT
    PRGBP
    MAGE
    CIG0
    OTHM             0.000       0.000       0.000       0.000       0.000       0.000       0.000

  Specific indirect 66
    BWT
    PRGBP
    MAGE
    SOCADV
    OTHM            -0.002      -0.002      -0.002      -0.001      -0.001      -0.001      -0.001

  Specific indirect 67
    BWT
    PRGBP
    MHT
    SOCADV
    OTHM             0.000       0.000       0.000       0.000       0.000       0.000       0.000

  Specific indirect 68
    BWT
    PRGBP
    BMI
    MEDUC
    OTHM             0.000       0.000       0.000       0.000       0.000       0.001       0.001

  Specific indirect 69
    BWT
    PRGBP
    BMI
    CIG0
    OTHM             0.000       0.000       0.000       0.000       0.000       0.000       0.000

  Specific indirect 70
    BWT
    PRGBP
    BMI
    MAGE
    OTHM             0.000       0.000       0.000       0.000       0.000       0.000       0.000

  Specific indirect 71
    BWT
    PRGBP
    BMI
    SOCADV
    OTHM             0.004       0.004       0.004       0.004       0.004       0.004       0.004

  Specific indirect 72
    BWT
    PRGDM
    PAYER
    SOCADV
    OTHM             0.000       0.000       0.000       0.000       0.000       0.000       0.000

  Specific indirect 73
    BWT
    PRGDM
    MEDUC
    CIG0
    OTHM             0.000       0.000       0.000       0.000       0.000       0.000       0.000

  Specific indirect 74
    BWT
    PRGDM
    MEDUC
    SOCADV
    OTHM             0.000       0.000       0.000       0.000       0.000       0.000       0.000

  Specific indirect 75
    BWT
    PRGDM
    CIG0
    SOCADV
    OTHM             0.000       0.000       0.000       0.000       0.000       0.000       0.000

  Specific indirect 76
    BWT
    PRGDM
    WIC
    MEDUC
    OTHM             0.000       0.000       0.000       0.000       0.000       0.000       0.000

  Specific indirect 77
    BWT
    PRGDM
    WIC
    MAGE
    OTHM             0.000       0.000       0.000       0.000       0.000       0.000       0.000

  Specific indirect 78
    BWT
    PRGDM
    WIC
    SOCADV
    OTHM             0.000       0.000       0.000       0.000       0.000       0.000       0.000

  Specific indirect 79
    BWT
    PRGDM
    FAGE
    SOCADV
    OTHM             0.000       0.000       0.000       0.000       0.000       0.000       0.000

  Specific indirect 80
    BWT
    PRGDM
    MAGE
    CIG0
    OTHM             0.000       0.000       0.000       0.000       0.000       0.000       0.000

  Specific indirect 81
    BWT
    PRGDM
    MAGE
    SOCADV
    OTHM            -0.001       0.000       0.000       0.000       0.000       0.000       0.000

  Specific indirect 82
    BWT
    PRGDM
    MHT
    SOCADV
    OTHM             0.000       0.000       0.000       0.000       0.000       0.000       0.000

  Specific indirect 83
    BWT
    PRGDM
    BMI
    MEDUC
    OTHM             0.000       0.000       0.000       0.000       0.000       0.000       0.000

  Specific indirect 84
    BWT
    PRGDM
    BMI
    CIG0
    OTHM             0.000       0.000       0.000       0.000       0.000       0.000       0.000

  Specific indirect 85
    BWT
    PRGDM
    BMI
    MAGE
    OTHM             0.000       0.000       0.000       0.000       0.000       0.000       0.000

  Specific indirect 86
    BWT
    PRGDM
    BMI
    SOCADV
    OTHM             0.000       0.000       0.000       0.000       0.000       0.000       0.000

  Specific indirect 87
    BWT
    MAGE
    CIG0
    SOCADV
    OTHM             0.000       0.000       0.000       0.000       0.000       0.000       0.000

  Specific indirect 88
    BWT
    BMI
    MEDUC
    CIG0
    OTHM             0.000       0.000       0.000       0.000       0.000       0.000       0.000

  Specific indirect 89
    BWT
    BMI
    MEDUC
    SOCADV
    OTHM             0.005       0.006       0.006       0.006       0.007       0.007       0.007

  Specific indirect 90
    BWT
    BMI
    CIG0
    SOCADV
    OTHM             0.000       0.000       0.000       0.000       0.000       0.000       0.000

  Specific indirect 91
    BWT
    BMI
    MAGE
    CIG0
    OTHM             0.000       0.000       0.000       0.000       0.000       0.000       0.000

  Specific indirect 92
    BWT
    BMI
    MAGE
    SOCADV
    OTHM             0.005       0.005       0.005       0.006       0.006       0.006       0.006

  Specific indirect 93
    BWT
    PRECAREM
    PAYER
    SOCADV
    OTHM             0.000       0.000       0.000       0.000       0.000       0.000       0.000

  Specific indirect 94
    BWT
    PRECAREM
    MEDUC
    CIG0
    OTHM             0.000       0.000       0.000       0.000       0.000       0.000       0.000

  Specific indirect 95
    BWT
    PRECAREM
    MEDUC
    SOCADV
    OTHM             0.000       0.000       0.000       0.000       0.000       0.000       0.000

  Specific indirect 96
    BWT
    PRECAREM
    CIG0
    SOCADV
    OTHM             0.000       0.000       0.000       0.000       0.000       0.000       0.000

  Specific indirect 97
    BWT
    PRECAREM
    WIC
    MEDUC
    OTHM             0.000       0.000       0.000       0.000       0.000       0.000       0.000

  Specific indirect 98
    BWT
    PRECAREM
    WIC
    MAGE
    OTHM             0.000       0.000       0.000       0.000       0.000       0.000       0.000

  Specific indirect 99
    BWT
    PRECAREM
    WIC
    SOCADV
    OTHM             0.000       0.000       0.000       0.000       0.000       0.000       0.000

  Specific indirect 100
    BWT
    PRECAREM
    MAGE
    CIG0
    OTHM             0.000       0.000       0.000       0.000       0.000       0.000       0.000

  Specific indirect 101
    BWT
    PRECAREM
    MAGE
    SOCADV
    OTHM             0.000       0.000       0.000       0.000       0.000       0.000       0.000

  Specific indirect 102
    BWT
    PRECAREM
    BMI
    MEDUC
    OTHM             0.000       0.000       0.000       0.000       0.000       0.000       0.000

  Specific indirect 103
    BWT
    PRECAREM
    BMI
    CIG0
    OTHM             0.000       0.000       0.000       0.000       0.000       0.000       0.000

  Specific indirect 104
    BWT
    PRECAREM
    BMI
    MAGE
    OTHM             0.000       0.000       0.000       0.000       0.000       0.000       0.000

  Specific indirect 105
    BWT
    PRECAREM
    BMI
    SOCADV
    OTHM             0.000       0.000       0.000       0.000       0.000       0.000       0.000

  Specific indirect 106
    BWT
    PAYER
    FEDUC
    FAGE
    SOCADV
    OTHM             0.000       0.000       0.000       0.000       0.000       0.000       0.000

  Specific indirect 107
    BWT
    WIC
    MEDUC
    CIG0
    SOCADV
    OTHM             0.000       0.000       0.000       0.000       0.000       0.000       0.000

  Specific indirect 108
    BWT
    WIC
    MAGE
    CIG0
    SOCADV
    OTHM             0.000       0.000       0.000       0.000       0.000       0.000       0.000

  Specific indirect 109
    BWT
    PRGBP
    PAYER
    FEDUC
    SOCADV
    OTHM             0.000       0.000       0.000       0.000       0.000       0.000       0.000

  Specific indirect 110
    BWT
    PRGBP
    PAYER
    FAGE
    SOCADV
    OTHM             0.000       0.000       0.000       0.000       0.000       0.000       0.000

  Specific indirect 111
    BWT
    PRGBP
    MEDUC
    CIG0
    SOCADV
    OTHM             0.000       0.000       0.000       0.000       0.000       0.000       0.000

  Specific indirect 112
    BWT
    PRGBP
    WIC
    MEDUC
    CIG0
    OTHM             0.000       0.000       0.000       0.000       0.000       0.000       0.000

  Specific indirect 113
    BWT
    PRGBP
    WIC
    MEDUC
    SOCADV
    OTHM             0.000       0.000       0.000       0.000       0.000       0.000       0.000

  Specific indirect 114
    BWT
    PRGBP
    WIC
    MAGE
    CIG0
    OTHM             0.000       0.000       0.000       0.000       0.000       0.000       0.000

  Specific indirect 115
    BWT
    PRGBP
    WIC
    MAGE
    SOCADV
    OTHM             0.000       0.000       0.000       0.000       0.000       0.000       0.000

  Specific indirect 116
    BWT
    PRGBP
    MAGE
    CIG0
    SOCADV
    OTHM             0.000       0.000       0.000       0.000       0.000       0.000       0.000

  Specific indirect 117
    BWT
    PRGBP
    BMI
    MEDUC
    CIG0
    OTHM             0.000       0.000       0.000       0.000       0.000       0.000       0.000

  Specific indirect 118
    BWT
    PRGBP
    BMI
    MEDUC
    SOCADV
    OTHM            -0.002      -0.001      -0.001      -0.001      -0.001      -0.001      -0.001

  Specific indirect 119
    BWT
    PRGBP
    BMI
    CIG0
    SOCADV
    OTHM             0.000       0.000       0.000       0.000       0.000       0.000       0.000

  Specific indirect 120
    BWT
    PRGBP
    BMI
    MAGE
    CIG0
    OTHM             0.000       0.000       0.000       0.000       0.000       0.000       0.000

  Specific indirect 121
    BWT
    PRGBP
    BMI
    MAGE
    SOCADV
    OTHM            -0.001      -0.001      -0.001      -0.001      -0.001      -0.001      -0.001

  Specific indirect 122
    BWT
    PRGDM
    PAYER
    FEDUC
    SOCADV
    OTHM             0.000       0.000       0.000       0.000       0.000       0.000       0.000

  Specific indirect 123
    BWT
    PRGDM
    PAYER
    FAGE
    SOCADV
    OTHM             0.000       0.000       0.000       0.000       0.000       0.000       0.000

  Specific indirect 124
    BWT
    PRGDM
    MEDUC
    CIG0
    SOCADV
    OTHM             0.000       0.000       0.000       0.000       0.000       0.000       0.000

  Specific indirect 125
    BWT
    PRGDM
    WIC
    MEDUC
    CIG0
    OTHM             0.000       0.000       0.000       0.000       0.000       0.000       0.000

  Specific indirect 126
    BWT
    PRGDM
    WIC
    MEDUC
    SOCADV
    OTHM             0.000       0.000       0.000       0.000       0.000       0.000       0.000

  Specific indirect 127
    BWT
    PRGDM
    WIC
    MAGE
    CIG0
    OTHM             0.000       0.000       0.000       0.000       0.000       0.000       0.000

  Specific indirect 128
    BWT
    PRGDM
    WIC
    MAGE
    SOCADV
    OTHM             0.000       0.000       0.000       0.000       0.000       0.000       0.000

  Specific indirect 129
    BWT
    PRGDM
    MAGE
    CIG0
    SOCADV
    OTHM             0.000       0.000       0.000       0.000       0.000       0.000       0.000

  Specific indirect 130
    BWT
    PRGDM
    BMI
    MEDUC
    CIG0
    OTHM             0.000       0.000       0.000       0.000       0.000       0.000       0.000

  Specific indirect 131
    BWT
    PRGDM
    BMI
    MEDUC
    SOCADV
    OTHM             0.000       0.000       0.000       0.000       0.000       0.000       0.000

  Specific indirect 132
    BWT
    PRGDM
    BMI
    CIG0
    SOCADV
    OTHM             0.000       0.000       0.000       0.000       0.000       0.000       0.000

  Specific indirect 133
    BWT
    PRGDM
    BMI
    MAGE
    CIG0
    OTHM             0.000       0.000       0.000       0.000       0.000       0.000       0.000

  Specific indirect 134
    BWT
    PRGDM
    BMI
    MAGE
    SOCADV
    OTHM             0.000       0.000       0.000       0.000       0.000       0.000       0.000

  Specific indirect 135
    BWT
    BMI
    MEDUC
    CIG0
    SOCADV
    OTHM             0.000       0.000       0.000       0.000       0.000       0.000       0.000

  Specific indirect 136
    BWT
    BMI
    MAGE
    CIG0
    SOCADV
    OTHM             0.000       0.000       0.000       0.000       0.000       0.000       0.000

  Specific indirect 137
    BWT
    PRECAREM
    PAYER
    FEDUC
    SOCADV
    OTHM             0.000       0.000       0.000       0.000       0.000       0.000       0.000

  Specific indirect 138
    BWT
    PRECAREM
    PAYER
    FAGE
    SOCADV
    OTHM             0.000       0.000       0.000       0.000       0.000       0.000       0.000

  Specific indirect 139
    BWT
    PRECAREM
    MEDUC
    CIG0
    SOCADV
    OTHM             0.000       0.000       0.000       0.000       0.000       0.000       0.000

  Specific indirect 140
    BWT
    PRECAREM
    WIC
    MEDUC
    CIG0
    OTHM             0.000       0.000       0.000       0.000       0.000       0.000       0.000

  Specific indirect 141
    BWT
    PRECAREM
    WIC
    MEDUC
    SOCADV
    OTHM             0.000       0.000       0.000       0.000       0.000       0.000       0.000

  Specific indirect 142
    BWT
    PRECAREM
    WIC
    MAGE
    CIG0
    OTHM             0.000       0.000       0.000       0.000       0.000       0.000       0.000

  Specific indirect 143
    BWT
    PRECAREM
    WIC
    MAGE
    SOCADV
    OTHM             0.000       0.000       0.000       0.000       0.000       0.000       0.000

  Specific indirect 144
    BWT
    PRECAREM
    MAGE
    CIG0
    SOCADV
    OTHM             0.000       0.000       0.000       0.000       0.000       0.000       0.000

  Specific indirect 145
    BWT
    PRECAREM
    BMI
    MEDUC
    CIG0
    OTHM             0.000       0.000       0.000       0.000       0.000       0.000       0.000

  Specific indirect 146
    BWT
    PRECAREM
    BMI
    MEDUC
    SOCADV
    OTHM             0.000       0.000       0.000       0.000       0.000       0.000       0.000

  Specific indirect 147
    BWT
    PRECAREM
    BMI
    CIG0
    SOCADV
    OTHM             0.000       0.000       0.000       0.000       0.000       0.000       0.000

  Specific indirect 148
    BWT
    PRECAREM
    BMI
    MAGE
    CIG0
    OTHM             0.000       0.000       0.000       0.000       0.000       0.000       0.000

  Specific indirect 149
    BWT
    PRECAREM
    BMI
    MAGE
    SOCADV
    OTHM             0.000       0.000       0.000       0.000       0.000       0.000       0.000

  Specific indirect 150
    BWT
    PRGBP
    PAYER
    FEDUC
    FAGE
    SOCADV
    OTHM             0.000       0.000       0.000       0.000       0.000       0.000       0.000

  Specific indirect 151
    BWT
    PRGBP
    WIC
    MEDUC
    CIG0
    SOCADV
    OTHM             0.000       0.000       0.000       0.000       0.000       0.000       0.000

  Specific indirect 152
    BWT
    PRGBP
    WIC
    MAGE
    CIG0
    SOCADV
    OTHM             0.000       0.000       0.000       0.000       0.000       0.000       0.000

  Specific indirect 153
    BWT
    PRGBP
    BMI
    MEDUC
    CIG0
    SOCADV
    OTHM             0.000       0.000       0.000       0.000       0.000       0.000       0.000

  Specific indirect 154
    BWT
    PRGBP
    BMI
    MAGE
    CIG0
    SOCADV
    OTHM             0.000       0.000       0.000       0.000       0.000       0.000       0.000

  Specific indirect 155
    BWT
    PRGDM
    PAYER
    FEDUC
    FAGE
    SOCADV
    OTHM             0.000       0.000       0.000       0.000       0.000       0.000       0.000

  Specific indirect 156
    BWT
    PRGDM
    WIC
    MEDUC
    CIG0
    SOCADV
    OTHM             0.000       0.000       0.000       0.000       0.000       0.000       0.000

  Specific indirect 157
    BWT
    PRGDM
    WIC
    MAGE
    CIG0
    SOCADV
    OTHM             0.000       0.000       0.000       0.000       0.000       0.000       0.000

  Specific indirect 158
    BWT
    PRGDM
    BMI
    MEDUC
    CIG0
    SOCADV
    OTHM             0.000       0.000       0.000       0.000       0.000       0.000       0.000

  Specific indirect 159
    BWT
    PRGDM
    BMI
    MAGE
    CIG0
    SOCADV
    OTHM             0.000       0.000       0.000       0.000       0.000       0.000       0.000

  Specific indirect 160
    BWT
    PRECAREM
    PAYER
    FEDUC
    FAGE
    SOCADV
    OTHM             0.000       0.000       0.000       0.000       0.000       0.000       0.000

  Specific indirect 161
    BWT
    PRECAREM
    WIC
    MEDUC
    CIG0
    SOCADV
    OTHM             0.000       0.000       0.000       0.000       0.000       0.000       0.000

  Specific indirect 162
    BWT
    PRECAREM
    WIC
    MAGE
    CIG0
    SOCADV
    OTHM             0.000       0.000       0.000       0.000       0.000       0.000       0.000

  Specific indirect 163
    BWT
    PRECAREM
    BMI
    MEDUC
    CIG0
    SOCADV
    OTHM             0.000       0.000       0.000       0.000       0.000       0.000       0.000

  Specific indirect 164
    BWT
    PRECAREM
    BMI
    MAGE
    CIG0
    SOCADV
    OTHM             0.000       0.000       0.000       0.000       0.000       0.000       0.000

  Direct
    BWT
    OTHM            -0.047      -0.045      -0.044      -0.039      -0.034      -0.033      -0.032


Effects from AFRAMF to BWT

  Total             -0.069      -0.068      -0.067      -0.063      -0.058      -0.058      -0.056
  Total indirect    -0.004      -0.003      -0.003      -0.001       0.001       0.001       0.002

  Specific indirect 1
    BWT
    PAYER
    AFRAMF           0.000       0.000       0.000       0.000       0.000       0.000       0.000

  Specific indirect 2
    BWT
    CIG0
    AFRAMF           0.005       0.005       0.005       0.006       0.007       0.007       0.007

  Specific indirect 3
    BWT
    WIC
    AFRAMF           0.000       0.000       0.000       0.001       0.001       0.001       0.001

  Specific indirect 4
    BWT
    PRGBP
    AFRAMF           0.005       0.006       0.006       0.008       0.009       0.010       0.010

  Specific indirect 5
    BWT
    PRGDM
    AFRAMF           0.000       0.000       0.000       0.001       0.001       0.001       0.001

  Specific indirect 6
    BWT
    FAGE
    AFRAMF           0.000       0.000       0.000       0.000       0.000       0.000       0.000

  Specific indirect 7
    BWT
    PRECAREM
    AFRAMF           0.000       0.000       0.000       0.000       0.000       0.000       0.000

  Specific indirect 8
    BWT
    SOCADV
    AFRAMF          -0.026      -0.024      -0.024      -0.019      -0.015      -0.014      -0.012

  Specific indirect 9
    BWT
    PAYER
    FEDUC
    AFRAMF           0.000       0.000       0.000       0.000       0.000       0.000       0.000

  Specific indirect 10
    BWT
    PAYER
    FAGE
    AFRAMF           0.000       0.000       0.000       0.000       0.000       0.000       0.000

  Specific indirect 11
    BWT
    PAYER
    SOCADV
    AFRAMF          -0.002      -0.002      -0.002       0.000       0.001       0.002       0.002

  Specific indirect 12
    BWT
    MEDUC
    CIG0
    AFRAMF           0.000       0.000       0.000       0.000       0.000       0.000       0.000

  Specific indirect 13
    BWT
    MEDUC
    SOCADV
    AFRAMF           0.004       0.004       0.005       0.006       0.008       0.009       0.009

  Specific indirect 14
    BWT
    CIG0
    SOCADV
    AFRAMF          -0.012      -0.012      -0.011      -0.011      -0.010      -0.010      -0.009

  Specific indirect 15
    BWT
    WIC
    SOCADV
    AFRAMF           0.000       0.001       0.001       0.002       0.004       0.004       0.004

  Specific indirect 16
    BWT
    PRGBP
    PAYER
    AFRAMF           0.000       0.000       0.000       0.000       0.000       0.000       0.001

  Specific indirect 17
    BWT
    PRGBP
    CIG0
    AFRAMF           0.000       0.000       0.000       0.000       0.000       0.000       0.000

  Specific indirect 18
    BWT
    PRGBP
    WIC
    AFRAMF           0.000       0.000       0.000       0.001       0.001       0.001       0.001

  Specific indirect 19
    BWT
    PRGBP
    FAGE
    AFRAMF           0.000       0.000       0.000       0.000       0.000       0.000       0.000

  Specific indirect 20
    BWT
    PRGBP
    SOCADV
    AFRAMF          -0.011      -0.011      -0.010      -0.009      -0.007      -0.007      -0.006

  Specific indirect 21
    BWT
    PRGDM
    PAYER
    AFRAMF           0.000       0.000       0.000       0.000       0.000       0.000       0.000

  Specific indirect 22
    BWT
    PRGDM
    CIG0
    AFRAMF           0.000       0.000       0.000       0.000       0.000       0.000       0.000

  Specific indirect 23
    BWT
    PRGDM
    WIC
    AFRAMF           0.000       0.000       0.000       0.000       0.000       0.000       0.000

  Specific indirect 24
    BWT
    PRGDM
    FAGE
    AFRAMF           0.000       0.000       0.000       0.000       0.000       0.000       0.000

  Specific indirect 25
    BWT
    PRGDM
    SOCADV
    AFRAMF           0.000       0.000       0.000       0.000       0.000       0.000       0.000

  Specific indirect 26
    BWT
    FAGE
    SOCADV
    AFRAMF           0.002       0.002       0.002       0.002       0.003       0.003       0.003

  Specific indirect 27
    BWT
    MAGE
    CIG0
    AFRAMF           0.000       0.000       0.000       0.000       0.000       0.000       0.000

  Specific indirect 28
    BWT
    MAGE
    SOCADV
    AFRAMF           0.006       0.006       0.006       0.007       0.008       0.008       0.008

  Specific indirect 29
    BWT
    MHT
    SOCADV
    AFRAMF          -0.010      -0.010      -0.010      -0.010      -0.009      -0.009      -0.009

  Specific indirect 30
    BWT
    BMI
    CIG0
    AFRAMF           0.000       0.000       0.000       0.000       0.000       0.000       0.000

  Specific indirect 31
    BWT
    BMI
    SOCADV
    AFRAMF           0.022       0.023       0.023       0.024       0.025       0.025       0.026

  Specific indirect 32
    BWT
    PRECAREM
    PAYER
    AFRAMF           0.000       0.000       0.000       0.000       0.000       0.000       0.000

  Specific indirect 33
    BWT
    PRECAREM
    CIG0
    AFRAMF           0.000       0.000       0.000       0.000       0.000       0.000       0.000

  Specific indirect 34
    BWT
    PRECAREM
    WIC
    AFRAMF           0.000       0.000       0.000       0.000       0.000       0.000       0.000

  Specific indirect 35
    BWT
    PRECAREM
    SOCADV
    AFRAMF           0.000       0.000       0.000       0.000       0.000       0.000       0.000

  Specific indirect 36
    BWT
    PAYER
    FEDUC
    FAGE
    AFRAMF           0.000       0.000       0.000       0.000       0.000       0.000       0.000

  Specific indirect 37
    BWT
    PAYER
    FEDUC
    SOCADV
    AFRAMF           0.000       0.000       0.000       0.000       0.000       0.000       0.000

  Specific indirect 38
    BWT
    PAYER
    FAGE
    SOCADV
    AFRAMF           0.000       0.000       0.000       0.000       0.000       0.000       0.000

  Specific indirect 39
    BWT
    MEDUC
    CIG0
    SOCADV
    AFRAMF           0.000       0.000       0.000       0.000       0.000       0.000       0.000

  Specific indirect 40
    BWT
    WIC
    MEDUC
    CIG0
    AFRAMF           0.000       0.000       0.000       0.000       0.000       0.000       0.000

  Specific indirect 41
    BWT
    WIC
    MEDUC
    SOCADV
    AFRAMF           0.000       0.000       0.000       0.000       0.000       0.000       0.000

  Specific indirect 42
    BWT
    WIC
    MAGE
    CIG0
    AFRAMF           0.000       0.000       0.000       0.000       0.000       0.000       0.000

  Specific indirect 43
    BWT
    WIC
    MAGE
    SOCADV
    AFRAMF           0.000       0.000       0.000       0.000       0.000       0.000       0.000

  Specific indirect 44
    BWT
    PRGBP
    PAYER
    FEDUC
    AFRAMF           0.000       0.000       0.000       0.000       0.000       0.000       0.000

  Specific indirect 45
    BWT
    PRGBP
    PAYER
    FAGE
    AFRAMF           0.000       0.000       0.000       0.000       0.000       0.000       0.000

  Specific indirect 46
    BWT
    PRGBP
    PAYER
    SOCADV
    AFRAMF           0.001       0.001       0.001       0.002       0.002       0.002       0.003

  Specific indirect 47
    BWT
    PRGBP
    MEDUC
    CIG0
    AFRAMF           0.000       0.000       0.000       0.000       0.000       0.000       0.000

  Specific indirect 48
    BWT
    PRGBP
    MEDUC
    SOCADV
    AFRAMF           0.001       0.001       0.001       0.002       0.003       0.003       0.003

  Specific indirect 49
    BWT
    PRGBP
    CIG0
    SOCADV
    AFRAMF          -0.001      -0.001      -0.001       0.000       0.000       0.000       0.000

  Specific indirect 50
    BWT
    PRGBP
    WIC
    SOCADV
    AFRAMF           0.001       0.001       0.001       0.002       0.002       0.002       0.002

  Specific indirect 51
    BWT
    PRGBP
    FAGE
    SOCADV
    AFRAMF          -0.001      -0.001      -0.001      -0.001      -0.001       0.000       0.000

  Specific indirect 52
    BWT
    PRGBP
    MAGE
    CIG0
    AFRAMF           0.000       0.000       0.000       0.000       0.000       0.000       0.000

  Specific indirect 53
    BWT
    PRGBP
    MAGE
    SOCADV
    AFRAMF           0.001       0.001       0.001       0.002       0.002       0.002       0.002

  Specific indirect 54
    BWT
    PRGBP
    MHT
    SOCADV
    AFRAMF           0.000       0.000       0.000       0.000       0.000       0.000       0.000

  Specific indirect 55
    BWT
    PRGBP
    BMI
    CIG0
    AFRAMF           0.000       0.000       0.000       0.000       0.000       0.000       0.000

  Specific indirect 56
    BWT
    PRGBP
    BMI
    SOCADV
    AFRAMF          -0.006      -0.006      -0.005      -0.005      -0.005      -0.005      -0.005

  Specific indirect 57
    BWT
    PRGDM
    PAYER
    FEDUC
    AFRAMF           0.000       0.000       0.000       0.000       0.000       0.000       0.000

  Specific indirect 58
    BWT
    PRGDM
    PAYER
    FAGE
    AFRAMF           0.000       0.000       0.000       0.000       0.000       0.000       0.000

  Specific indirect 59
    BWT
    PRGDM
    PAYER
    SOCADV
    AFRAMF           0.000       0.000       0.000       0.000       0.000       0.000       0.000

  Specific indirect 60
    BWT
    PRGDM
    MEDUC
    CIG0
    AFRAMF           0.000       0.000       0.000       0.000       0.000       0.000       0.000

  Specific indirect 61
    BWT
    PRGDM
    MEDUC
    SOCADV
    AFRAMF           0.000       0.000       0.000       0.000       0.000       0.000       0.000

  Specific indirect 62
    BWT
    PRGDM
    CIG0
    SOCADV
    AFRAMF           0.000       0.000       0.000       0.000       0.000       0.000       0.000

  Specific indirect 63
    BWT
    PRGDM
    WIC
    SOCADV
    AFRAMF           0.000       0.000       0.000       0.000       0.000       0.000       0.000

  Specific indirect 64
    BWT
    PRGDM
    FAGE
    SOCADV
    AFRAMF           0.000       0.000       0.000       0.000       0.000       0.000       0.000

  Specific indirect 65
    BWT
    PRGDM
    MAGE
    CIG0
    AFRAMF           0.000       0.000       0.000       0.000       0.000       0.000       0.000

  Specific indirect 66
    BWT
    PRGDM
    MAGE
    SOCADV
    AFRAMF           0.000       0.000       0.000       0.000       0.001       0.001       0.001

  Specific indirect 67
    BWT
    PRGDM
    MHT
    SOCADV
    AFRAMF           0.000       0.000       0.000       0.000       0.000       0.000       0.000

  Specific indirect 68
    BWT
    PRGDM
    BMI
    CIG0
    AFRAMF           0.000       0.000       0.000       0.000       0.000       0.000       0.000

  Specific indirect 69
    BWT
    PRGDM
    BMI
    SOCADV
    AFRAMF          -0.001      -0.001       0.000       0.000       0.000       0.000       0.000

  Specific indirect 70
    BWT
    MAGE
    CIG0
    SOCADV
    AFRAMF           0.000       0.000       0.000       0.000       0.000       0.000       0.000

  Specific indirect 71
    BWT
    BMI
    MEDUC
    CIG0
    AFRAMF           0.000       0.000       0.000       0.000       0.000       0.000       0.000

  Specific indirect 72
    BWT
    BMI
    MEDUC
    SOCADV
    AFRAMF          -0.009      -0.009      -0.009      -0.008      -0.007      -0.007      -0.007

  Specific indirect 73
    BWT
    BMI
    CIG0
    SOCADV
    AFRAMF          -0.001      -0.001      -0.001       0.000       0.000       0.000       0.000

  Specific indirect 74
    BWT
    BMI
    MAGE
    CIG0
    AFRAMF           0.000       0.000       0.000       0.000       0.000       0.000       0.000

  Specific indirect 75
    BWT
    BMI
    MAGE
    SOCADV
    AFRAMF          -0.008      -0.007      -0.007      -0.007      -0.007      -0.007      -0.007

  Specific indirect 76
    BWT
    PRECAREM
    PAYER
    FEDUC
    AFRAMF           0.000       0.000       0.000       0.000       0.000       0.000       0.000

  Specific indirect 77
    BWT
    PRECAREM
    PAYER
    FAGE
    AFRAMF           0.000       0.000       0.000       0.000       0.000       0.000       0.000

  Specific indirect 78
    BWT
    PRECAREM
    PAYER
    SOCADV
    AFRAMF           0.000       0.000       0.000       0.000       0.000       0.000       0.000

  Specific indirect 79
    BWT
    PRECAREM
    MEDUC
    CIG0
    AFRAMF           0.000       0.000       0.000       0.000       0.000       0.000       0.000

  Specific indirect 80
    BWT
    PRECAREM
    MEDUC
    SOCADV
    AFRAMF           0.000       0.000       0.000       0.000       0.000       0.000       0.000

  Specific indirect 81
    BWT
    PRECAREM
    CIG0
    SOCADV
    AFRAMF           0.000       0.000       0.000       0.000       0.000       0.000       0.000

  Specific indirect 82
    BWT
    PRECAREM
    WIC
    SOCADV
    AFRAMF           0.000       0.000       0.000       0.000       0.000       0.000       0.000

  Specific indirect 83
    BWT
    PRECAREM
    MAGE
    CIG0
    AFRAMF           0.000       0.000       0.000       0.000       0.000       0.000       0.000

  Specific indirect 84
    BWT
    PRECAREM
    MAGE
    SOCADV
    AFRAMF           0.000       0.000       0.000       0.000       0.000       0.000       0.000

  Specific indirect 85
    BWT
    PRECAREM
    BMI
    CIG0
    AFRAMF           0.000       0.000       0.000       0.000       0.000       0.000       0.000

  Specific indirect 86
    BWT
    PRECAREM
    BMI
    SOCADV
    AFRAMF           0.000       0.000       0.000       0.000       0.000       0.000       0.000

  Specific indirect 87
    BWT
    PAYER
    FEDUC
    FAGE
    SOCADV
    AFRAMF           0.000       0.000       0.000       0.000       0.000       0.000       0.000

  Specific indirect 88
    BWT
    WIC
    MEDUC
    CIG0
    SOCADV
    AFRAMF           0.000       0.000       0.000       0.000       0.000       0.000       0.000

  Specific indirect 89
    BWT
    WIC
    MAGE
    CIG0
    SOCADV
    AFRAMF           0.000       0.000       0.000       0.000       0.000       0.000       0.000

  Specific indirect 90
    BWT
    PRGBP
    PAYER
    FEDUC
    FAGE
    AFRAMF           0.000       0.000       0.000       0.000       0.000       0.000       0.000

  Specific indirect 91
    BWT
    PRGBP
    PAYER
    FEDUC
    SOCADV
    AFRAMF           0.000       0.000       0.000       0.000       0.000       0.000       0.000

  Specific indirect 92
    BWT
    PRGBP
    PAYER
    FAGE
    SOCADV
    AFRAMF           0.000       0.000       0.000       0.000       0.000       0.000       0.000

  Specific indirect 93
    BWT
    PRGBP
    MEDUC
    CIG0
    SOCADV
    AFRAMF           0.000       0.000       0.000       0.000       0.000       0.000       0.000

  Specific indirect 94
    BWT
    PRGBP
    WIC
    MEDUC
    CIG0
    AFRAMF           0.000       0.000       0.000       0.000       0.000       0.000       0.000

  Specific indirect 95
    BWT
    PRGBP
    WIC
    MEDUC
    SOCADV
    AFRAMF           0.000       0.000       0.000       0.000       0.000       0.000       0.000

  Specific indirect 96
    BWT
    PRGBP
    WIC
    MAGE
    CIG0
    AFRAMF           0.000       0.000       0.000       0.000       0.000       0.000       0.000

  Specific indirect 97
    BWT
    PRGBP
    WIC
    MAGE
    SOCADV
    AFRAMF           0.000       0.000       0.000       0.000       0.000       0.000       0.000

  Specific indirect 98
    BWT
    PRGBP
    MAGE
    CIG0
    SOCADV
    AFRAMF           0.000       0.000       0.000       0.000       0.000       0.000       0.000

  Specific indirect 99
    BWT
    PRGBP
    BMI
    MEDUC
    CIG0
    AFRAMF           0.000       0.000       0.000       0.000       0.000       0.000       0.000

  Specific indirect 100
    BWT
    PRGBP
    BMI
    MEDUC
    SOCADV
    AFRAMF           0.002       0.002       0.002       0.002       0.002       0.002       0.002

  Specific indirect 101
    BWT
    PRGBP
    BMI
    CIG0
    SOCADV
    AFRAMF           0.000       0.000       0.000       0.000       0.000       0.000       0.000

  Specific indirect 102
    BWT
    PRGBP
    BMI
    MAGE
    CIG0
    AFRAMF           0.000       0.000       0.000       0.000       0.000       0.000       0.000

  Specific indirect 103
    BWT
    PRGBP
    BMI
    MAGE
    SOCADV
    AFRAMF           0.001       0.001       0.002       0.002       0.002       0.002       0.002

  Specific indirect 104
    BWT
    PRGDM
    PAYER
    FEDUC
    FAGE
    AFRAMF           0.000       0.000       0.000       0.000       0.000       0.000       0.000

  Specific indirect 105
    BWT
    PRGDM
    PAYER
    FEDUC
    SOCADV
    AFRAMF           0.000       0.000       0.000       0.000       0.000       0.000       0.000

  Specific indirect 106
    BWT
    PRGDM
    PAYER
    FAGE
    SOCADV
    AFRAMF           0.000       0.000       0.000       0.000       0.000       0.000       0.000

  Specific indirect 107
    BWT
    PRGDM
    MEDUC
    CIG0
    SOCADV
    AFRAMF           0.000       0.000       0.000       0.000       0.000       0.000       0.000

  Specific indirect 108
    BWT
    PRGDM
    WIC
    MEDUC
    CIG0
    AFRAMF           0.000       0.000       0.000       0.000       0.000       0.000       0.000

  Specific indirect 109
    BWT
    PRGDM
    WIC
    MEDUC
    SOCADV
    AFRAMF           0.000       0.000       0.000       0.000       0.000       0.000       0.000

  Specific indirect 110
    BWT
    PRGDM
    WIC
    MAGE
    CIG0
    AFRAMF           0.000       0.000       0.000       0.000       0.000       0.000       0.000

  Specific indirect 111
    BWT
    PRGDM
    WIC
    MAGE
    SOCADV
    AFRAMF           0.000       0.000       0.000       0.000       0.000       0.000       0.000

  Specific indirect 112
    BWT
    PRGDM
    MAGE
    CIG0
    SOCADV
    AFRAMF           0.000       0.000       0.000       0.000       0.000       0.000       0.000

  Specific indirect 113
    BWT
    PRGDM
    BMI
    MEDUC
    CIG0
    AFRAMF           0.000       0.000       0.000       0.000       0.000       0.000       0.000

  Specific indirect 114
    BWT
    PRGDM
    BMI
    MEDUC
    SOCADV
    AFRAMF           0.000       0.000       0.000       0.000       0.000       0.000       0.000

  Specific indirect 115
    BWT
    PRGDM
    BMI
    CIG0
    SOCADV
    AFRAMF           0.000       0.000       0.000       0.000       0.000       0.000       0.000

  Specific indirect 116
    BWT
    PRGDM
    BMI
    MAGE
    CIG0
    AFRAMF           0.000       0.000       0.000       0.000       0.000       0.000       0.000

  Specific indirect 117
    BWT
    PRGDM
    BMI
    MAGE
    SOCADV
    AFRAMF           0.000       0.000       0.000       0.000       0.000       0.000       0.000

  Specific indirect 118
    BWT
    BMI
    MEDUC
    CIG0
    SOCADV
    AFRAMF           0.000       0.000       0.000       0.000       0.000       0.000       0.000

  Specific indirect 119
    BWT
    BMI
    MAGE
    CIG0
    SOCADV
    AFRAMF           0.000       0.000       0.000       0.000       0.000       0.000       0.000

  Specific indirect 120
    BWT
    PRECAREM
    PAYER
    FEDUC
    FAGE
    AFRAMF           0.000       0.000       0.000       0.000       0.000       0.000       0.000

  Specific indirect 121
    BWT
    PRECAREM
    PAYER
    FEDUC
    SOCADV
    AFRAMF           0.000       0.000       0.000       0.000       0.000       0.000       0.000

  Specific indirect 122
    BWT
    PRECAREM
    PAYER
    FAGE
    SOCADV
    AFRAMF           0.000       0.000       0.000       0.000       0.000       0.000       0.000

  Specific indirect 123
    BWT
    PRECAREM
    MEDUC
    CIG0
    SOCADV
    AFRAMF           0.000       0.000       0.000       0.000       0.000       0.000       0.000

  Specific indirect 124
    BWT
    PRECAREM
    WIC
    MEDUC
    CIG0
    AFRAMF           0.000       0.000       0.000       0.000       0.000       0.000       0.000

  Specific indirect 125
    BWT
    PRECAREM
    WIC
    MEDUC
    SOCADV
    AFRAMF           0.000       0.000       0.000       0.000       0.000       0.000       0.000

  Specific indirect 126
    BWT
    PRECAREM
    WIC
    MAGE
    CIG0
    AFRAMF           0.000       0.000       0.000       0.000       0.000       0.000       0.000

  Specific indirect 127
    BWT
    PRECAREM
    WIC
    MAGE
    SOCADV
    AFRAMF           0.000       0.000       0.000       0.000       0.000       0.000       0.000

  Specific indirect 128
    BWT
    PRECAREM
    MAGE
    CIG0
    SOCADV
    AFRAMF           0.000       0.000       0.000       0.000       0.000       0.000       0.000

  Specific indirect 129
    BWT
    PRECAREM
    BMI
    MEDUC
    CIG0
    AFRAMF           0.000       0.000       0.000       0.000       0.000       0.000       0.000

  Specific indirect 130
    BWT
    PRECAREM
    BMI
    MEDUC
    SOCADV
    AFRAMF           0.000       0.000       0.000       0.000       0.000       0.000       0.000

  Specific indirect 131
    BWT
    PRECAREM
    BMI
    CIG0
    SOCADV
    AFRAMF           0.000       0.000       0.000       0.000       0.000       0.000       0.000

  Specific indirect 132
    BWT
    PRECAREM
    BMI
    MAGE
    CIG0
    AFRAMF           0.000       0.000       0.000       0.000       0.000       0.000       0.000

  Specific indirect 133
    BWT
    PRECAREM
    BMI
    MAGE
    SOCADV
    AFRAMF           0.000       0.000       0.000       0.000       0.000       0.000       0.000

  Specific indirect 134
    BWT
    PRGBP
    PAYER
    FEDUC
    FAGE
    SOCADV
    AFRAMF           0.000       0.000       0.000       0.000       0.000       0.000       0.000

  Specific indirect 135
    BWT
    PRGBP
    WIC
    MEDUC
    CIG0
    SOCADV
    AFRAMF           0.000       0.000       0.000       0.000       0.000       0.000       0.000

  Specific indirect 136
    BWT
    PRGBP
    WIC
    MAGE
    CIG0
    SOCADV
    AFRAMF           0.000       0.000       0.000       0.000       0.000       0.000       0.000

  Specific indirect 137
    BWT
    PRGBP
    BMI
    MEDUC
    CIG0
    SOCADV
    AFRAMF           0.000       0.000       0.000       0.000       0.000       0.000       0.000

  Specific indirect 138
    BWT
    PRGBP
    BMI
    MAGE
    CIG0
    SOCADV
    AFRAMF           0.000       0.000       0.000       0.000       0.000       0.000       0.000

  Specific indirect 139
    BWT
    PRGDM
    PAYER
    FEDUC
    FAGE
    SOCADV
    AFRAMF           0.000       0.000       0.000       0.000       0.000       0.000       0.000

  Specific indirect 140
    BWT
    PRGDM
    WIC
    MEDUC
    CIG0
    SOCADV
    AFRAMF           0.000       0.000       0.000       0.000       0.000       0.000       0.000

  Specific indirect 141
    BWT
    PRGDM
    WIC
    MAGE
    CIG0
    SOCADV
    AFRAMF           0.000       0.000       0.000       0.000       0.000       0.000       0.000

  Specific indirect 142
    BWT
    PRGDM
    BMI
    MEDUC
    CIG0
    SOCADV
    AFRAMF           0.000       0.000       0.000       0.000       0.000       0.000       0.000

  Specific indirect 143
    BWT
    PRGDM
    BMI
    MAGE
    CIG0
    SOCADV
    AFRAMF           0.000       0.000       0.000       0.000       0.000       0.000       0.000

  Specific indirect 144
    BWT
    PRECAREM
    PAYER
    FEDUC
    FAGE
    SOCADV
    AFRAMF           0.000       0.000       0.000       0.000       0.000       0.000       0.000

  Specific indirect 145
    BWT
    PRECAREM
    WIC
    MEDUC
    CIG0
    SOCADV
    AFRAMF           0.000       0.000       0.000       0.000       0.000       0.000       0.000

  Specific indirect 146
    BWT
    PRECAREM
    WIC
    MAGE
    CIG0
    SOCADV
    AFRAMF           0.000       0.000       0.000       0.000       0.000       0.000       0.000

  Specific indirect 147
    BWT
    PRECAREM
    BMI
    MEDUC
    CIG0
    SOCADV
    AFRAMF           0.000       0.000       0.000       0.000       0.000       0.000       0.000

  Specific indirect 148
    BWT
    PRECAREM
    BMI
    MAGE
    CIG0
    SOCADV
    AFRAMF           0.000       0.000       0.000       0.000       0.000       0.000       0.000

  Direct
    BWT
    AFRAMF          -0.069      -0.067      -0.066      -0.062      -0.057      -0.056      -0.055


Effects from FHISP to BWT

  Total             -0.049      -0.048      -0.047      -0.044      -0.041      -0.041      -0.040
  Total indirect     0.005       0.005       0.006       0.007       0.009       0.009       0.010

  Specific indirect 1
    BWT
    PAYER
    FHISP            0.000       0.000       0.000       0.000       0.000       0.000       0.000

  Specific indirect 2
    BWT
    CIG0
    FHISP            0.012       0.012       0.012       0.014       0.015       0.015       0.015

  Specific indirect 3
    BWT
    WIC
    FHISP            0.000       0.000       0.000       0.001       0.001       0.001       0.001

  Specific indirect 4
    BWT
    PRGBP
    FHISP            0.004       0.005       0.005       0.006       0.007       0.007       0.008

  Specific indirect 5
    BWT
    PRGDM
    FHISP            0.000       0.000       0.000       0.000       0.000       0.000       0.000

  Specific indirect 6
    BWT
    FAGE
    FHISP            0.000       0.000       0.000       0.000       0.000       0.000       0.000

  Specific indirect 7
    BWT
    PRECAREM
    FHISP            0.000       0.000       0.000       0.000       0.000       0.000       0.000

  Specific indirect 8
    BWT
    SOCADV
    FHISP           -0.022      -0.021      -0.020      -0.016      -0.012      -0.012      -0.010

  Specific indirect 9
    BWT
    PAYER
    FEDUC
    FHISP            0.000       0.000       0.000       0.000       0.000       0.000       0.000

  Specific indirect 10
    BWT
    PAYER
    FAGE
    FHISP            0.000       0.000       0.000       0.000       0.000       0.000       0.000

  Specific indirect 11
    BWT
    PAYER
    SOCADV
    FHISP           -0.002      -0.002      -0.001       0.000       0.001       0.001       0.002

  Specific indirect 12
    BWT
    MEDUC
    CIG0
    FHISP            0.000       0.000       0.000       0.000       0.000       0.000       0.000

  Specific indirect 13
    BWT
    MEDUC
    SOCADV
    FHISP            0.003       0.004       0.004       0.005       0.007       0.007       0.008

  Specific indirect 14
    BWT
    CIG0
    SOCADV
    FHISP           -0.010      -0.010      -0.010      -0.009      -0.008      -0.008      -0.008

  Specific indirect 15
    BWT
    WIC
    SOCADV
    FHISP            0.000       0.001       0.001       0.002       0.003       0.003       0.004

  Specific indirect 16
    BWT
    PRGBP
    PAYER
    FHISP            0.000       0.000       0.000       0.000       0.000       0.000       0.000

  Specific indirect 17
    BWT
    PRGBP
    CIG0
    FHISP            0.000       0.000       0.000       0.000       0.001       0.001       0.001

  Specific indirect 18
    BWT
    PRGBP
    WIC
    FHISP            0.000       0.000       0.000       0.000       0.001       0.001       0.001

  Specific indirect 19
    BWT
    PRGBP
    FAGE
    FHISP            0.000       0.000       0.000       0.000       0.000       0.000       0.000

  Specific indirect 20
    BWT
    PRGBP
    SOCADV
    FHISP           -0.009      -0.009      -0.009      -0.007      -0.006      -0.006      -0.005

  Specific indirect 21
    BWT
    PRGDM
    PAYER
    FHISP            0.000       0.000       0.000       0.000       0.000       0.000       0.000

  Specific indirect 22
    BWT
    PRGDM
    CIG0
    FHISP            0.000       0.000       0.000       0.000       0.000       0.000       0.000

  Specific indirect 23
    BWT
    PRGDM
    WIC
    FHISP            0.000       0.000       0.000       0.000       0.000       0.000       0.000

  Specific indirect 24
    BWT
    PRGDM
    FAGE
    FHISP            0.000       0.000       0.000       0.000       0.000       0.000       0.000

  Specific indirect 25
    BWT
    PRGDM
    SOCADV
    FHISP            0.000       0.000       0.000       0.000       0.000       0.000       0.000

  Specific indirect 26
    BWT
    FAGE
    SOCADV
    FHISP            0.001       0.001       0.002       0.002       0.002       0.002       0.003

  Specific indirect 27
    BWT
    MAGE
    CIG0
    FHISP            0.000       0.000       0.000       0.000       0.000       0.000       0.000

  Specific indirect 28
    BWT
    MAGE
    SOCADV
    FHISP            0.005       0.005       0.005       0.006       0.007       0.007       0.007

  Specific indirect 29
    BWT
    MHT
    SOCADV
    FHISP           -0.008      -0.008      -0.008      -0.008      -0.008      -0.008      -0.008

  Specific indirect 30
    BWT
    BMI
    CIG0
    FHISP            0.000       0.000       0.000       0.000       0.001       0.001       0.001

  Specific indirect 31
    BWT
    BMI
    SOCADV
    FHISP            0.019       0.019       0.019       0.020       0.021       0.021       0.021

  Specific indirect 32
    BWT
    PRECAREM
    PAYER
    FHISP            0.000       0.000       0.000       0.000       0.000       0.000       0.000

  Specific indirect 33
    BWT
    PRECAREM
    CIG0
    FHISP            0.000       0.000       0.000       0.000       0.000       0.000       0.000

  Specific indirect 34
    BWT
    PRECAREM
    WIC
    FHISP            0.000       0.000       0.000       0.000       0.000       0.000       0.000

  Specific indirect 35
    BWT
    PRECAREM
    SOCADV
    FHISP            0.000       0.000       0.000       0.000       0.000       0.000       0.000

  Specific indirect 36
    BWT
    PAYER
    FEDUC
    FAGE
    FHISP            0.000       0.000       0.000       0.000       0.000       0.000       0.000

  Specific indirect 37
    BWT
    PAYER
    FEDUC
    SOCADV
    FHISP            0.000       0.000       0.000       0.000       0.000       0.000       0.000

  Specific indirect 38
    BWT
    PAYER
    FAGE
    SOCADV
    FHISP            0.000       0.000       0.000       0.000       0.000       0.000       0.000

  Specific indirect 39
    BWT
    MEDUC
    CIG0
    SOCADV
    FHISP            0.000       0.000       0.000       0.000       0.000       0.000       0.000

  Specific indirect 40
    BWT
    WIC
    MEDUC
    CIG0
    FHISP            0.000       0.000       0.000       0.000       0.000       0.000       0.000

  Specific indirect 41
    BWT
    WIC
    MEDUC
    SOCADV
    FHISP            0.000       0.000       0.000       0.000       0.000       0.000       0.000

  Specific indirect 42
    BWT
    WIC
    MAGE
    CIG0
    FHISP            0.000       0.000       0.000       0.000       0.000       0.000       0.000

  Specific indirect 43
    BWT
    WIC
    MAGE
    SOCADV
    FHISP            0.000       0.000       0.000       0.000       0.000       0.000       0.000

  Specific indirect 44
    BWT
    PRGBP
    PAYER
    FEDUC
    FHISP            0.000       0.000       0.000       0.000       0.000       0.000       0.000

  Specific indirect 45
    BWT
    PRGBP
    PAYER
    FAGE
    FHISP            0.000       0.000       0.000       0.000       0.000       0.000       0.000

  Specific indirect 46
    BWT
    PRGBP
    PAYER
    SOCADV
    FHISP            0.001       0.001       0.001       0.002       0.002       0.002       0.002

  Specific indirect 47
    BWT
    PRGBP
    MEDUC
    CIG0
    FHISP            0.000       0.000       0.000       0.000       0.000       0.000       0.000

  Specific indirect 48
    BWT
    PRGBP
    MEDUC
    SOCADV
    FHISP            0.001       0.001       0.001       0.002       0.002       0.002       0.002

  Specific indirect 49
    BWT
    PRGBP
    CIG0
    SOCADV
    FHISP           -0.001       0.000       0.000       0.000       0.000       0.000       0.000

  Specific indirect 50
    BWT
    PRGBP
    WIC
    SOCADV
    FHISP            0.001       0.001       0.001       0.001       0.002       0.002       0.002

  Specific indirect 51
    BWT
    PRGBP
    FAGE
    SOCADV
    FHISP           -0.001      -0.001      -0.001      -0.001       0.000       0.000       0.000

  Specific indirect 52
    BWT
    PRGBP
    MAGE
    CIG0
    FHISP            0.000       0.000       0.000       0.000       0.000       0.000       0.000

  Specific indirect 53
    BWT
    PRGBP
    MAGE
    SOCADV
    FHISP            0.001       0.001       0.001       0.001       0.002       0.002       0.002

  Specific indirect 54
    BWT
    PRGBP
    MHT
    SOCADV
    FHISP            0.000       0.000       0.000       0.000       0.000       0.000       0.000

  Specific indirect 55
    BWT
    PRGBP
    BMI
    CIG0
    FHISP            0.000       0.000       0.000       0.000       0.000       0.000       0.000

  Specific indirect 56
    BWT
    PRGBP
    BMI
    SOCADV
    FHISP           -0.005      -0.005      -0.005      -0.004      -0.004      -0.004      -0.004

  Specific indirect 57
    BWT
    PRGDM
    PAYER
    FEDUC
    FHISP            0.000       0.000       0.000       0.000       0.000       0.000       0.000

  Specific indirect 58
    BWT
    PRGDM
    PAYER
    FAGE
    FHISP            0.000       0.000       0.000       0.000       0.000       0.000       0.000

  Specific indirect 59
    BWT
    PRGDM
    PAYER
    SOCADV
    FHISP            0.000       0.000       0.000       0.000       0.000       0.000       0.000

  Specific indirect 60
    BWT
    PRGDM
    MEDUC
    CIG0
    FHISP            0.000       0.000       0.000       0.000       0.000       0.000       0.000

  Specific indirect 61
    BWT
    PRGDM
    MEDUC
    SOCADV
    FHISP            0.000       0.000       0.000       0.000       0.000       0.000       0.000

  Specific indirect 62
    BWT
    PRGDM
    CIG0
    SOCADV
    FHISP            0.000       0.000       0.000       0.000       0.000       0.000       0.000

  Specific indirect 63
    BWT
    PRGDM
    WIC
    SOCADV
    FHISP            0.000       0.000       0.000       0.000       0.000       0.000       0.000

  Specific indirect 64
    BWT
    PRGDM
    FAGE
    SOCADV
    FHISP            0.000       0.000       0.000       0.000       0.000       0.000       0.000

  Specific indirect 65
    BWT
    PRGDM
    MAGE
    CIG0
    FHISP            0.000       0.000       0.000       0.000       0.000       0.000       0.000

  Specific indirect 66
    BWT
    PRGDM
    MAGE
    SOCADV
    FHISP            0.000       0.000       0.000       0.000       0.000       0.000       0.001

  Specific indirect 67
    BWT
    PRGDM
    MHT
    SOCADV
    FHISP            0.000       0.000       0.000       0.000       0.000       0.000       0.000

  Specific indirect 68
    BWT
    PRGDM
    BMI
    CIG0
    FHISP            0.000       0.000       0.000       0.000       0.000       0.000       0.000

  Specific indirect 69
    BWT
    PRGDM
    BMI
    SOCADV
    FHISP            0.000       0.000       0.000       0.000       0.000       0.000       0.000

  Specific indirect 70
    BWT
    MAGE
    CIG0
    SOCADV
    FHISP            0.000       0.000       0.000       0.000       0.000       0.000       0.000

  Specific indirect 71
    BWT
    BMI
    MEDUC
    CIG0
    FHISP            0.000       0.000       0.000       0.000       0.000       0.000       0.000

  Specific indirect 72
    BWT
    BMI
    MEDUC
    SOCADV
    FHISP           -0.007      -0.007      -0.007      -0.007      -0.006      -0.006      -0.006

  Specific indirect 73
    BWT
    BMI
    CIG0
    SOCADV
    FHISP            0.000       0.000       0.000       0.000       0.000       0.000       0.000

  Specific indirect 74
    BWT
    BMI
    MAGE
    CIG0
    FHISP            0.000       0.000       0.000       0.000       0.000       0.000       0.000

  Specific indirect 75
    BWT
    BMI
    MAGE
    SOCADV
    FHISP           -0.006      -0.006      -0.006      -0.006      -0.006      -0.006      -0.006

  Specific indirect 76
    BWT
    PRECAREM
    PAYER
    FEDUC
    FHISP            0.000       0.000       0.000       0.000       0.000       0.000       0.000

  Specific indirect 77
    BWT
    PRECAREM
    PAYER
    FAGE
    FHISP            0.000       0.000       0.000       0.000       0.000       0.000       0.000

  Specific indirect 78
    BWT
    PRECAREM
    PAYER
    SOCADV
    FHISP            0.000       0.000       0.000       0.000       0.000       0.000       0.000

  Specific indirect 79
    BWT
    PRECAREM
    MEDUC
    CIG0
    FHISP            0.000       0.000       0.000       0.000       0.000       0.000       0.000

  Specific indirect 80
    BWT
    PRECAREM
    MEDUC
    SOCADV
    FHISP            0.000       0.000       0.000       0.000       0.000       0.000       0.000

  Specific indirect 81
    BWT
    PRECAREM
    CIG0
    SOCADV
    FHISP            0.000       0.000       0.000       0.000       0.000       0.000       0.000

  Specific indirect 82
    BWT
    PRECAREM
    WIC
    SOCADV
    FHISP            0.000       0.000       0.000       0.000       0.000       0.000       0.000

  Specific indirect 83
    BWT
    PRECAREM
    MAGE
    CIG0
    FHISP            0.000       0.000       0.000       0.000       0.000       0.000       0.000

  Specific indirect 84
    BWT
    PRECAREM
    MAGE
    SOCADV
    FHISP            0.000       0.000       0.000       0.000       0.000       0.000       0.000

  Specific indirect 85
    BWT
    PRECAREM
    BMI
    CIG0
    FHISP            0.000       0.000       0.000       0.000       0.000       0.000       0.000

  Specific indirect 86
    BWT
    PRECAREM
    BMI
    SOCADV
    FHISP            0.000       0.000       0.000       0.000       0.000       0.000       0.000

  Specific indirect 87
    BWT
    PAYER
    FEDUC
    FAGE
    SOCADV
    FHISP            0.000       0.000       0.000       0.000       0.000       0.000       0.000

  Specific indirect 88
    BWT
    WIC
    MEDUC
    CIG0
    SOCADV
    FHISP            0.000       0.000       0.000       0.000       0.000       0.000       0.000

  Specific indirect 89
    BWT
    WIC
    MAGE
    CIG0
    SOCADV
    FHISP            0.000       0.000       0.000       0.000       0.000       0.000       0.000

  Specific indirect 90
    BWT
    PRGBP
    PAYER
    FEDUC
    FAGE
    FHISP            0.000       0.000       0.000       0.000       0.000       0.000       0.000

  Specific indirect 91
    BWT
    PRGBP
    PAYER
    FEDUC
    SOCADV
    FHISP            0.000       0.000       0.000       0.000       0.000       0.000       0.000

  Specific indirect 92
    BWT
    PRGBP
    PAYER
    FAGE
    SOCADV
    FHISP            0.000       0.000       0.000       0.000       0.000       0.000       0.000

  Specific indirect 93
    BWT
    PRGBP
    MEDUC
    CIG0
    SOCADV
    FHISP            0.000       0.000       0.000       0.000       0.000       0.000       0.000

  Specific indirect 94
    BWT
    PRGBP
    WIC
    MEDUC
    CIG0
    FHISP            0.000       0.000       0.000       0.000       0.000       0.000       0.000

  Specific indirect 95
    BWT
    PRGBP
    WIC
    MEDUC
    SOCADV
    FHISP            0.000       0.000       0.000       0.000       0.000       0.000       0.000

  Specific indirect 96
    BWT
    PRGBP
    WIC
    MAGE
    CIG0
    FHISP            0.000       0.000       0.000       0.000       0.000       0.000       0.000

  Specific indirect 97
    BWT
    PRGBP
    WIC
    MAGE
    SOCADV
    FHISP            0.000       0.000       0.000       0.000       0.000       0.000       0.000

  Specific indirect 98
    BWT
    PRGBP
    MAGE
    CIG0
    SOCADV
    FHISP            0.000       0.000       0.000       0.000       0.000       0.000       0.000

  Specific indirect 99
    BWT
    PRGBP
    BMI
    MEDUC
    CIG0
    FHISP            0.000       0.000       0.000       0.000       0.000       0.000       0.000

  Specific indirect 100
    BWT
    PRGBP
    BMI
    MEDUC
    SOCADV
    FHISP            0.001       0.001       0.001       0.001       0.002       0.002       0.002

  Specific indirect 101
    BWT
    PRGBP
    BMI
    CIG0
    SOCADV
    FHISP            0.000       0.000       0.000       0.000       0.000       0.000       0.000

  Specific indirect 102
    BWT
    PRGBP
    BMI
    MAGE
    CIG0
    FHISP            0.000       0.000       0.000       0.000       0.000       0.000       0.000

  Specific indirect 103
    BWT
    PRGBP
    BMI
    MAGE
    SOCADV
    FHISP            0.001       0.001       0.001       0.001       0.001       0.001       0.001

  Specific indirect 104
    BWT
    PRGDM
    PAYER
    FEDUC
    FAGE
    FHISP            0.000       0.000       0.000       0.000       0.000       0.000       0.000

  Specific indirect 105
    BWT
    PRGDM
    PAYER
    FEDUC
    SOCADV
    FHISP            0.000       0.000       0.000       0.000       0.000       0.000       0.000

  Specific indirect 106
    BWT
    PRGDM
    PAYER
    FAGE
    SOCADV
    FHISP            0.000       0.000       0.000       0.000       0.000       0.000       0.000

  Specific indirect 107
    BWT
    PRGDM
    MEDUC
    CIG0
    SOCADV
    FHISP            0.000       0.000       0.000       0.000       0.000       0.000       0.000

  Specific indirect 108
    BWT
    PRGDM
    WIC
    MEDUC
    CIG0
    FHISP            0.000       0.000       0.000       0.000       0.000       0.000       0.000

  Specific indirect 109
    BWT
    PRGDM
    WIC
    MEDUC
    SOCADV
    FHISP            0.000       0.000       0.000       0.000       0.000       0.000       0.000

  Specific indirect 110
    BWT
    PRGDM
    WIC
    MAGE
    CIG0
    FHISP            0.000       0.000       0.000       0.000       0.000       0.000       0.000

  Specific indirect 111
    BWT
    PRGDM
    WIC
    MAGE
    SOCADV
    FHISP            0.000       0.000       0.000       0.000       0.000       0.000       0.000

  Specific indirect 112
    BWT
    PRGDM
    MAGE
    CIG0
    SOCADV
    FHISP            0.000       0.000       0.000       0.000       0.000       0.000       0.000

  Specific indirect 113
    BWT
    PRGDM
    BMI
    MEDUC
    CIG0
    FHISP            0.000       0.000       0.000       0.000       0.000       0.000       0.000

  Specific indirect 114
    BWT
    PRGDM
    BMI
    MEDUC
    SOCADV
    FHISP            0.000       0.000       0.000       0.000       0.000       0.000       0.000

  Specific indirect 115
    BWT
    PRGDM
    BMI
    CIG0
    SOCADV
    FHISP            0.000       0.000       0.000       0.000       0.000       0.000       0.000

  Specific indirect 116
    BWT
    PRGDM
    BMI
    MAGE
    CIG0
    FHISP            0.000       0.000       0.000       0.000       0.000       0.000       0.000

  Specific indirect 117
    BWT
    PRGDM
    BMI
    MAGE
    SOCADV
    FHISP            0.000       0.000       0.000       0.000       0.000       0.000       0.000

  Specific indirect 118
    BWT
    BMI
    MEDUC
    CIG0
    SOCADV
    FHISP            0.000       0.000       0.000       0.000       0.000       0.000       0.000

  Specific indirect 119
    BWT
    BMI
    MAGE
    CIG0
    SOCADV
    FHISP            0.000       0.000       0.000       0.000       0.000       0.000       0.000

  Specific indirect 120
    BWT
    PRECAREM
    PAYER
    FEDUC
    FAGE
    FHISP            0.000       0.000       0.000       0.000       0.000       0.000       0.000

  Specific indirect 121
    BWT
    PRECAREM
    PAYER
    FEDUC
    SOCADV
    FHISP            0.000       0.000       0.000       0.000       0.000       0.000       0.000

  Specific indirect 122
    BWT
    PRECAREM
    PAYER
    FAGE
    SOCADV
    FHISP            0.000       0.000       0.000       0.000       0.000       0.000       0.000

  Specific indirect 123
    BWT
    PRECAREM
    MEDUC
    CIG0
    SOCADV
    FHISP            0.000       0.000       0.000       0.000       0.000       0.000       0.000

  Specific indirect 124
    BWT
    PRECAREM
    WIC
    MEDUC
    CIG0
    FHISP            0.000       0.000       0.000       0.000       0.000       0.000       0.000

  Specific indirect 125
    BWT
    PRECAREM
    WIC
    MEDUC
    SOCADV
    FHISP            0.000       0.000       0.000       0.000       0.000       0.000       0.000

  Specific indirect 126
    BWT
    PRECAREM
    WIC
    MAGE
    CIG0
    FHISP            0.000       0.000       0.000       0.000       0.000       0.000       0.000

  Specific indirect 127
    BWT
    PRECAREM
    WIC
    MAGE
    SOCADV
    FHISP            0.000       0.000       0.000       0.000       0.000       0.000       0.000

  Specific indirect 128
    BWT
    PRECAREM
    MAGE
    CIG0
    SOCADV
    FHISP            0.000       0.000       0.000       0.000       0.000       0.000       0.000

  Specific indirect 129
    BWT
    PRECAREM
    BMI
    MEDUC
    CIG0
    FHISP            0.000       0.000       0.000       0.000       0.000       0.000       0.000

  Specific indirect 130
    BWT
    PRECAREM
    BMI
    MEDUC
    SOCADV
    FHISP            0.000       0.000       0.000       0.000       0.000       0.000       0.000

  Specific indirect 131
    BWT
    PRECAREM
    BMI
    CIG0
    SOCADV
    FHISP            0.000       0.000       0.000       0.000       0.000       0.000       0.000

  Specific indirect 132
    BWT
    PRECAREM
    BMI
    MAGE
    CIG0
    FHISP            0.000       0.000       0.000       0.000       0.000       0.000       0.000

  Specific indirect 133
    BWT
    PRECAREM
    BMI
    MAGE
    SOCADV
    FHISP            0.000       0.000       0.000       0.000       0.000       0.000       0.000

  Specific indirect 134
    BWT
    PRGBP
    PAYER
    FEDUC
    FAGE
    SOCADV
    FHISP            0.000       0.000       0.000       0.000       0.000       0.000       0.000

  Specific indirect 135
    BWT
    PRGBP
    WIC
    MEDUC
    CIG0
    SOCADV
    FHISP            0.000       0.000       0.000       0.000       0.000       0.000       0.000

  Specific indirect 136
    BWT
    PRGBP
    WIC
    MAGE
    CIG0
    SOCADV
    FHISP            0.000       0.000       0.000       0.000       0.000       0.000       0.000

  Specific indirect 137
    BWT
    PRGBP
    BMI
    MEDUC
    CIG0
    SOCADV
    FHISP            0.000       0.000       0.000       0.000       0.000       0.000       0.000

  Specific indirect 138
    BWT
    PRGBP
    BMI
    MAGE
    CIG0
    SOCADV
    FHISP            0.000       0.000       0.000       0.000       0.000       0.000       0.000

  Specific indirect 139
    BWT
    PRGDM
    PAYER
    FEDUC
    FAGE
    SOCADV
    FHISP            0.000       0.000       0.000       0.000       0.000       0.000       0.000

  Specific indirect 140
    BWT
    PRGDM
    WIC
    MEDUC
    CIG0
    SOCADV
    FHISP            0.000       0.000       0.000       0.000       0.000       0.000       0.000

  Specific indirect 141
    BWT
    PRGDM
    WIC
    MAGE
    CIG0
    SOCADV
    FHISP            0.000       0.000       0.000       0.000       0.000       0.000       0.000

  Specific indirect 142
    BWT
    PRGDM
    BMI
    MEDUC
    CIG0
    SOCADV
    FHISP            0.000       0.000       0.000       0.000       0.000       0.000       0.000

  Specific indirect 143
    BWT
    PRGDM
    BMI
    MAGE
    CIG0
    SOCADV
    FHISP            0.000       0.000       0.000       0.000       0.000       0.000       0.000

  Specific indirect 144
    BWT
    PRECAREM
    PAYER
    FEDUC
    FAGE
    SOCADV
    FHISP            0.000       0.000       0.000       0.000       0.000       0.000       0.000

  Specific indirect 145
    BWT
    PRECAREM
    WIC
    MEDUC
    CIG0
    SOCADV
    FHISP            0.000       0.000       0.000       0.000       0.000       0.000       0.000

  Specific indirect 146
    BWT
    PRECAREM
    WIC
    MAGE
    CIG0
    SOCADV
    FHISP            0.000       0.000       0.000       0.000       0.000       0.000       0.000

  Specific indirect 147
    BWT
    PRECAREM
    BMI
    MEDUC
    CIG0
    SOCADV
    FHISP            0.000       0.000       0.000       0.000       0.000       0.000       0.000

  Specific indirect 148
    BWT
    PRECAREM
    BMI
    MAGE
    CIG0
    SOCADV
    FHISP            0.000       0.000       0.000       0.000       0.000       0.000       0.000

  Direct
    BWT
    FHISP           -0.057      -0.056      -0.055      -0.052      -0.048      -0.048      -0.046


Effects from OTHF to BWT

  Total             -0.108      -0.106      -0.105      -0.101      -0.097      -0.096      -0.094
  Total indirect     0.018       0.019       0.019       0.021       0.023       0.023       0.024

  Specific indirect 1
    BWT
    PAYER
    OTHF            -0.001       0.000       0.000       0.000       0.000       0.000       0.001

  Specific indirect 2
    BWT
    CIG0
    OTHF             0.005       0.006       0.006       0.007       0.008       0.008       0.008

  Specific indirect 3
    BWT
    WIC
    OTHF             0.000       0.000       0.000       0.001       0.001       0.001       0.002

  Specific indirect 4
    BWT
    PRGBP
    OTHF             0.010       0.010       0.011       0.012       0.014       0.014       0.015

  Specific indirect 5
    BWT
    PRGDM
    OTHF            -0.001      -0.001      -0.001      -0.001       0.000       0.000       0.000

  Specific indirect 6
    BWT
    FAGE
    OTHF            -0.001      -0.001      -0.001      -0.001       0.000       0.000       0.000

  Specific indirect 7
    BWT
    PRECAREM
    OTHF             0.000       0.000       0.000       0.000       0.000       0.000       0.000

  Specific indirect 8
    BWT
    SOCADV
    OTHF             0.000       0.000       0.000       0.000       0.001       0.001       0.001

  Specific indirect 9
    BWT
    PAYER
    FEDUC
    OTHF             0.000       0.000       0.000       0.000       0.000       0.000       0.000

  Specific indirect 10
    BWT
    PAYER
    FAGE
    OTHF             0.000       0.000       0.000       0.000       0.000       0.000       0.000

  Specific indirect 11
    BWT
    PAYER
    SOCADV
    OTHF             0.000       0.000       0.000       0.000       0.000       0.000       0.000

  Specific indirect 12
    BWT
    MEDUC
    CIG0
    OTHF             0.000       0.000       0.000       0.000       0.000       0.000       0.000

  Specific indirect 13
    BWT
    MEDUC
    SOCADV
    OTHF             0.000       0.000       0.000       0.000       0.000       0.000       0.000

  Specific indirect 14
    BWT
    CIG0
    SOCADV
    OTHF             0.000       0.000       0.000       0.000       0.000       0.000       0.001

  Specific indirect 15
    BWT
    WIC
    SOCADV
    OTHF             0.000       0.000       0.000       0.000       0.000       0.000       0.000

  Specific indirect 16
    BWT
    PRGBP
    PAYER
    OTHF             0.000       0.000       0.000       0.000       0.001       0.001       0.001

  Specific indirect 17
    BWT
    PRGBP
    CIG0
    OTHF             0.000       0.000       0.000       0.000       0.000       0.000       0.000

  Specific indirect 18
    BWT
    PRGBP
    WIC
    OTHF             0.000       0.000       0.000       0.001       0.001       0.001       0.001

  Specific indirect 19
    BWT
    PRGBP
    FAGE
    OTHF             0.000       0.000       0.000       0.000       0.000       0.000       0.000

  Specific indirect 20
    BWT
    PRGBP
    SOCADV
    OTHF             0.000       0.000       0.000       0.000       0.000       0.000       0.001

  Specific indirect 21
    BWT
    PRGDM
    PAYER
    OTHF             0.000       0.000       0.000       0.000       0.000       0.000       0.000

  Specific indirect 22
    BWT
    PRGDM
    CIG0
    OTHF             0.000       0.000       0.000       0.000       0.000       0.000       0.000

  Specific indirect 23
    BWT
    PRGDM
    WIC
    OTHF             0.000       0.000       0.000       0.000       0.000       0.000       0.000

  Specific indirect 24
    BWT
    PRGDM
    FAGE
    OTHF             0.000       0.000       0.000       0.000       0.000       0.000       0.000

  Specific indirect 25
    BWT
    PRGDM
    SOCADV
    OTHF             0.000       0.000       0.000       0.000       0.000       0.000       0.000

  Specific indirect 26
    BWT
    FAGE
    SOCADV
    OTHF             0.000       0.000       0.000       0.000       0.000       0.000       0.000

  Specific indirect 27
    BWT
    MAGE
    CIG0
    OTHF             0.000       0.000       0.000       0.000       0.000       0.000       0.000

  Specific indirect 28
    BWT
    MAGE
    SOCADV
    OTHF             0.000       0.000       0.000       0.000       0.000       0.000       0.000

  Specific indirect 29
    BWT
    MHT
    SOCADV
    OTHF             0.000       0.000       0.000       0.000       0.000       0.000       0.001

  Specific indirect 30
    BWT
    BMI
    CIG0
    OTHF             0.000       0.000       0.000       0.000       0.000       0.000       0.000

  Specific indirect 31
    BWT
    BMI
    SOCADV
    OTHF            -0.001      -0.001      -0.001      -0.001       0.000       0.000       0.000

  Specific indirect 32
    BWT
    PRECAREM
    PAYER
    OTHF             0.000       0.000       0.000       0.000       0.000       0.000       0.000

  Specific indirect 33
    BWT
    PRECAREM
    CIG0
    OTHF             0.000       0.000       0.000       0.000       0.000       0.000       0.000

  Specific indirect 34
    BWT
    PRECAREM
    WIC
    OTHF             0.000       0.000       0.000       0.000       0.000       0.000       0.000

  Specific indirect 35
    BWT
    PRECAREM
    SOCADV
    OTHF             0.000       0.000       0.000       0.000       0.000       0.000       0.000

  Specific indirect 36
    BWT
    PAYER
    FEDUC
    FAGE
    OTHF             0.000       0.000       0.000       0.000       0.000       0.000       0.000

  Specific indirect 37
    BWT
    PAYER
    FEDUC
    SOCADV
    OTHF             0.000       0.000       0.000       0.000       0.000       0.000       0.000

  Specific indirect 38
    BWT
    PAYER
    FAGE
    SOCADV
    OTHF             0.000       0.000       0.000       0.000       0.000       0.000       0.000

  Specific indirect 39
    BWT
    MEDUC
    CIG0
    SOCADV
    OTHF             0.000       0.000       0.000       0.000       0.000       0.000       0.000

  Specific indirect 40
    BWT
    WIC
    MEDUC
    CIG0
    OTHF             0.000       0.000       0.000       0.000       0.000       0.000       0.000

  Specific indirect 41
    BWT
    WIC
    MEDUC
    SOCADV
    OTHF             0.000       0.000       0.000       0.000       0.000       0.000       0.000

  Specific indirect 42
    BWT
    WIC
    MAGE
    CIG0
    OTHF             0.000       0.000       0.000       0.000       0.000       0.000       0.000

  Specific indirect 43
    BWT
    WIC
    MAGE
    SOCADV
    OTHF             0.000       0.000       0.000       0.000       0.000       0.000       0.000

  Specific indirect 44
    BWT
    PRGBP
    PAYER
    FEDUC
    OTHF             0.000       0.000       0.000       0.000       0.000       0.000       0.000

  Specific indirect 45
    BWT
    PRGBP
    PAYER
    FAGE
    OTHF             0.000       0.000       0.000       0.000       0.000       0.000       0.000

  Specific indirect 46
    BWT
    PRGBP
    PAYER
    SOCADV
    OTHF             0.000       0.000       0.000       0.000       0.000       0.000       0.000

  Specific indirect 47
    BWT
    PRGBP
    MEDUC
    CIG0
    OTHF             0.000       0.000       0.000       0.000       0.000       0.000       0.000

  Specific indirect 48
    BWT
    PRGBP
    MEDUC
    SOCADV
    OTHF             0.000       0.000       0.000       0.000       0.000       0.000       0.000

  Specific indirect 49
    BWT
    PRGBP
    CIG0
    SOCADV
    OTHF             0.000       0.000       0.000       0.000       0.000       0.000       0.000

  Specific indirect 50
    BWT
    PRGBP
    WIC
    SOCADV
    OTHF             0.000       0.000       0.000       0.000       0.000       0.000       0.000

  Specific indirect 51
    BWT
    PRGBP
    FAGE
    SOCADV
    OTHF             0.000       0.000       0.000       0.000       0.000       0.000       0.000

  Specific indirect 52
    BWT
    PRGBP
    MAGE
    CIG0
    OTHF             0.000       0.000       0.000       0.000       0.000       0.000       0.000

  Specific indirect 53
    BWT
    PRGBP
    MAGE
    SOCADV
    OTHF             0.000       0.000       0.000       0.000       0.000       0.000       0.000

  Specific indirect 54
    BWT
    PRGBP
    MHT
    SOCADV
    OTHF             0.000       0.000       0.000       0.000       0.000       0.000       0.000

  Specific indirect 55
    BWT
    PRGBP
    BMI
    CIG0
    OTHF             0.000       0.000       0.000       0.000       0.000       0.000       0.000

  Specific indirect 56
    BWT
    PRGBP
    BMI
    SOCADV
    OTHF             0.000       0.000       0.000       0.000       0.000       0.000       0.000

  Specific indirect 57
    BWT
    PRGDM
    PAYER
    FEDUC
    OTHF             0.000       0.000       0.000       0.000       0.000       0.000       0.000

  Specific indirect 58
    BWT
    PRGDM
    PAYER
    FAGE
    OTHF             0.000       0.000       0.000       0.000       0.000       0.000       0.000

  Specific indirect 59
    BWT
    PRGDM
    PAYER
    SOCADV
    OTHF             0.000       0.000       0.000       0.000       0.000       0.000       0.000

  Specific indirect 60
    BWT
    PRGDM
    MEDUC
    CIG0
    OTHF             0.000       0.000       0.000       0.000       0.000       0.000       0.000

  Specific indirect 61
    BWT
    PRGDM
    MEDUC
    SOCADV
    OTHF             0.000       0.000       0.000       0.000       0.000       0.000       0.000

  Specific indirect 62
    BWT
    PRGDM
    CIG0
    SOCADV
    OTHF             0.000       0.000       0.000       0.000       0.000       0.000       0.000

  Specific indirect 63
    BWT
    PRGDM
    WIC
    SOCADV
    OTHF             0.000       0.000       0.000       0.000       0.000       0.000       0.000

  Specific indirect 64
    BWT
    PRGDM
    FAGE
    SOCADV
    OTHF             0.000       0.000       0.000       0.000       0.000       0.000       0.000

  Specific indirect 65
    BWT
    PRGDM
    MAGE
    CIG0
    OTHF             0.000       0.000       0.000       0.000       0.000       0.000       0.000

  Specific indirect 66
    BWT
    PRGDM
    MAGE
    SOCADV
    OTHF             0.000       0.000       0.000       0.000       0.000       0.000       0.000

  Specific indirect 67
    BWT
    PRGDM
    MHT
    SOCADV
    OTHF             0.000       0.000       0.000       0.000       0.000       0.000       0.000

  Specific indirect 68
    BWT
    PRGDM
    BMI
    CIG0
    OTHF             0.000       0.000       0.000       0.000       0.000       0.000       0.000

  Specific indirect 69
    BWT
    PRGDM
    BMI
    SOCADV
    OTHF             0.000       0.000       0.000       0.000       0.000       0.000       0.000

  Specific indirect 70
    BWT
    MAGE
    CIG0
    SOCADV
    OTHF             0.000       0.000       0.000       0.000       0.000       0.000       0.000

  Specific indirect 71
    BWT
    BMI
    MEDUC
    CIG0
    OTHF             0.000       0.000       0.000       0.000       0.000       0.000       0.000

  Specific indirect 72
    BWT
    BMI
    MEDUC
    SOCADV
    OTHF             0.000       0.000       0.000       0.000       0.000       0.000       0.000

  Specific indirect 73
    BWT
    BMI
    CIG0
    SOCADV
    OTHF             0.000       0.000       0.000       0.000       0.000       0.000       0.000

  Specific indirect 74
    BWT
    BMI
    MAGE
    CIG0
    OTHF             0.000       0.000       0.000       0.000       0.000       0.000       0.000

  Specific indirect 75
    BWT
    BMI
    MAGE
    SOCADV
    OTHF             0.000       0.000       0.000       0.000       0.000       0.000       0.000

  Specific indirect 76
    BWT
    PRECAREM
    PAYER
    FEDUC
    OTHF             0.000       0.000       0.000       0.000       0.000       0.000       0.000

  Specific indirect 77
    BWT
    PRECAREM
    PAYER
    FAGE
    OTHF             0.000       0.000       0.000       0.000       0.000       0.000       0.000

  Specific indirect 78
    BWT
    PRECAREM
    PAYER
    SOCADV
    OTHF             0.000       0.000       0.000       0.000       0.000       0.000       0.000

  Specific indirect 79
    BWT
    PRECAREM
    MEDUC
    CIG0
    OTHF             0.000       0.000       0.000       0.000       0.000       0.000       0.000

  Specific indirect 80
    BWT
    PRECAREM
    MEDUC
    SOCADV
    OTHF             0.000       0.000       0.000       0.000       0.000       0.000       0.000

  Specific indirect 81
    BWT
    PRECAREM
    CIG0
    SOCADV
    OTHF             0.000       0.000       0.000       0.000       0.000       0.000       0.000

  Specific indirect 82
    BWT
    PRECAREM
    WIC
    SOCADV
    OTHF             0.000       0.000       0.000       0.000       0.000       0.000       0.000

  Specific indirect 83
    BWT
    PRECAREM
    MAGE
    CIG0
    OTHF             0.000       0.000       0.000       0.000       0.000       0.000       0.000

  Specific indirect 84
    BWT
    PRECAREM
    MAGE
    SOCADV
    OTHF             0.000       0.000       0.000       0.000       0.000       0.000       0.000

  Specific indirect 85
    BWT
    PRECAREM
    BMI
    CIG0
    OTHF             0.000       0.000       0.000       0.000       0.000       0.000       0.000

  Specific indirect 86
    BWT
    PRECAREM
    BMI
    SOCADV
    OTHF             0.000       0.000       0.000       0.000       0.000       0.000       0.000

  Specific indirect 87
    BWT
    PAYER
    FEDUC
    FAGE
    SOCADV
    OTHF             0.000       0.000       0.000       0.000       0.000       0.000       0.000

  Specific indirect 88
    BWT
    WIC
    MEDUC
    CIG0
    SOCADV
    OTHF             0.000       0.000       0.000       0.000       0.000       0.000       0.000

  Specific indirect 89
    BWT
    WIC
    MAGE
    CIG0
    SOCADV
    OTHF             0.000       0.000       0.000       0.000       0.000       0.000       0.000

  Specific indirect 90
    BWT
    PRGBP
    PAYER
    FEDUC
    FAGE
    OTHF             0.000       0.000       0.000       0.000       0.000       0.000       0.000

  Specific indirect 91
    BWT
    PRGBP
    PAYER
    FEDUC
    SOCADV
    OTHF             0.000       0.000       0.000       0.000       0.000       0.000       0.000

  Specific indirect 92
    BWT
    PRGBP
    PAYER
    FAGE
    SOCADV
    OTHF             0.000       0.000       0.000       0.000       0.000       0.000       0.000

  Specific indirect 93
    BWT
    PRGBP
    MEDUC
    CIG0
    SOCADV
    OTHF             0.000       0.000       0.000       0.000       0.000       0.000       0.000

  Specific indirect 94
    BWT
    PRGBP
    WIC
    MEDUC
    CIG0
    OTHF             0.000       0.000       0.000       0.000       0.000       0.000       0.000

  Specific indirect 95
    BWT
    PRGBP
    WIC
    MEDUC
    SOCADV
    OTHF             0.000       0.000       0.000       0.000       0.000       0.000       0.000

  Specific indirect 96
    BWT
    PRGBP
    WIC
    MAGE
    CIG0
    OTHF             0.000       0.000       0.000       0.000       0.000       0.000       0.000

  Specific indirect 97
    BWT
    PRGBP
    WIC
    MAGE
    SOCADV
    OTHF             0.000       0.000       0.000       0.000       0.000       0.000       0.000

  Specific indirect 98
    BWT
    PRGBP
    MAGE
    CIG0
    SOCADV
    OTHF             0.000       0.000       0.000       0.000       0.000       0.000       0.000

  Specific indirect 99
    BWT
    PRGBP
    BMI
    MEDUC
    CIG0
    OTHF             0.000       0.000       0.000       0.000       0.000       0.000       0.000

  Specific indirect 100
    BWT
    PRGBP
    BMI
    MEDUC
    SOCADV
    OTHF             0.000       0.000       0.000       0.000       0.000       0.000       0.000

  Specific indirect 101
    BWT
    PRGBP
    BMI
    CIG0
    SOCADV
    OTHF             0.000       0.000       0.000       0.000       0.000       0.000       0.000

  Specific indirect 102
    BWT
    PRGBP
    BMI
    MAGE
    CIG0
    OTHF             0.000       0.000       0.000       0.000       0.000       0.000       0.000

  Specific indirect 103
    BWT
    PRGBP
    BMI
    MAGE
    SOCADV
    OTHF             0.000       0.000       0.000       0.000       0.000       0.000       0.000

  Specific indirect 104
    BWT
    PRGDM
    PAYER
    FEDUC
    FAGE
    OTHF             0.000       0.000       0.000       0.000       0.000       0.000       0.000

  Specific indirect 105
    BWT
    PRGDM
    PAYER
    FEDUC
    SOCADV
    OTHF             0.000       0.000       0.000       0.000       0.000       0.000       0.000

  Specific indirect 106
    BWT
    PRGDM
    PAYER
    FAGE
    SOCADV
    OTHF             0.000       0.000       0.000       0.000       0.000       0.000       0.000

  Specific indirect 107
    BWT
    PRGDM
    MEDUC
    CIG0
    SOCADV
    OTHF             0.000       0.000       0.000       0.000       0.000       0.000       0.000

  Specific indirect 108
    BWT
    PRGDM
    WIC
    MEDUC
    CIG0
    OTHF             0.000       0.000       0.000       0.000       0.000       0.000       0.000

  Specific indirect 109
    BWT
    PRGDM
    WIC
    MEDUC
    SOCADV
    OTHF             0.000       0.000       0.000       0.000       0.000       0.000       0.000

  Specific indirect 110
    BWT
    PRGDM
    WIC
    MAGE
    CIG0
    OTHF             0.000       0.000       0.000       0.000       0.000       0.000       0.000

  Specific indirect 111
    BWT
    PRGDM
    WIC
    MAGE
    SOCADV
    OTHF             0.000       0.000       0.000       0.000       0.000       0.000       0.000

  Specific indirect 112
    BWT
    PRGDM
    MAGE
    CIG0
    SOCADV
    OTHF             0.000       0.000       0.000       0.000       0.000       0.000       0.000

  Specific indirect 113
    BWT
    PRGDM
    BMI
    MEDUC
    CIG0
    OTHF             0.000       0.000       0.000       0.000       0.000       0.000       0.000

  Specific indirect 114
    BWT
    PRGDM
    BMI
    MEDUC
    SOCADV
    OTHF             0.000       0.000       0.000       0.000       0.000       0.000       0.000

  Specific indirect 115
    BWT
    PRGDM
    BMI
    CIG0
    SOCADV
    OTHF             0.000       0.000       0.000       0.000       0.000       0.000       0.000

  Specific indirect 116
    BWT
    PRGDM
    BMI
    MAGE
    CIG0
    OTHF             0.000       0.000       0.000       0.000       0.000       0.000       0.000

  Specific indirect 117
    BWT
    PRGDM
    BMI
    MAGE
    SOCADV
    OTHF             0.000       0.000       0.000       0.000       0.000       0.000       0.000

  Specific indirect 118
    BWT
    BMI
    MEDUC
    CIG0
    SOCADV
    OTHF             0.000       0.000       0.000       0.000       0.000       0.000       0.000

  Specific indirect 119
    BWT
    BMI
    MAGE
    CIG0
    SOCADV
    OTHF             0.000       0.000       0.000       0.000       0.000       0.000       0.000

  Specific indirect 120
    BWT
    PRECAREM
    PAYER
    FEDUC
    FAGE
    OTHF             0.000       0.000       0.000       0.000       0.000       0.000       0.000

  Specific indirect 121
    BWT
    PRECAREM
    PAYER
    FEDUC
    SOCADV
    OTHF             0.000       0.000       0.000       0.000       0.000       0.000       0.000

  Specific indirect 122
    BWT
    PRECAREM
    PAYER
    FAGE
    SOCADV
    OTHF             0.000       0.000       0.000       0.000       0.000       0.000       0.000

  Specific indirect 123
    BWT
    PRECAREM
    MEDUC
    CIG0
    SOCADV
    OTHF             0.000       0.000       0.000       0.000       0.000       0.000       0.000

  Specific indirect 124
    BWT
    PRECAREM
    WIC
    MEDUC
    CIG0
    OTHF             0.000       0.000       0.000       0.000       0.000       0.000       0.000

  Specific indirect 125
    BWT
    PRECAREM
    WIC
    MEDUC
    SOCADV
    OTHF             0.000       0.000       0.000       0.000       0.000       0.000       0.000

  Specific indirect 126
    BWT
    PRECAREM
    WIC
    MAGE
    CIG0
    OTHF             0.000       0.000       0.000       0.000       0.000       0.000       0.000

  Specific indirect 127
    BWT
    PRECAREM
    WIC
    MAGE
    SOCADV
    OTHF             0.000       0.000       0.000       0.000       0.000       0.000       0.000

  Specific indirect 128
    BWT
    PRECAREM
    MAGE
    CIG0
    SOCADV
    OTHF             0.000       0.000       0.000       0.000       0.000       0.000       0.000

  Specific indirect 129
    BWT
    PRECAREM
    BMI
    MEDUC
    CIG0
    OTHF             0.000       0.000       0.000       0.000       0.000       0.000       0.000

  Specific indirect 130
    BWT
    PRECAREM
    BMI
    MEDUC
    SOCADV
    OTHF             0.000       0.000       0.000       0.000       0.000       0.000       0.000

  Specific indirect 131
    BWT
    PRECAREM
    BMI
    CIG0
    SOCADV
    OTHF             0.000       0.000       0.000       0.000       0.000       0.000       0.000

  Specific indirect 132
    BWT
    PRECAREM
    BMI
    MAGE
    CIG0
    OTHF             0.000       0.000       0.000       0.000       0.000       0.000       0.000

  Specific indirect 133
    BWT
    PRECAREM
    BMI
    MAGE
    SOCADV
    OTHF             0.000       0.000       0.000       0.000       0.000       0.000       0.000

  Specific indirect 134
    BWT
    PRGBP
    PAYER
    FEDUC
    FAGE
    SOCADV
    OTHF             0.000       0.000       0.000       0.000       0.000       0.000       0.000

  Specific indirect 135
    BWT
    PRGBP
    WIC
    MEDUC
    CIG0
    SOCADV
    OTHF             0.000       0.000       0.000       0.000       0.000       0.000       0.000

  Specific indirect 136
    BWT
    PRGBP
    WIC
    MAGE
    CIG0
    SOCADV
    OTHF             0.000       0.000       0.000       0.000       0.000       0.000       0.000

  Specific indirect 137
    BWT
    PRGBP
    BMI
    MEDUC
    CIG0
    SOCADV
    OTHF             0.000       0.000       0.000       0.000       0.000       0.000       0.000

  Specific indirect 138
    BWT
    PRGBP
    BMI
    MAGE
    CIG0
    SOCADV
    OTHF             0.000       0.000       0.000       0.000       0.000       0.000       0.000

  Specific indirect 139
    BWT
    PRGDM
    PAYER
    FEDUC
    FAGE
    SOCADV
    OTHF             0.000       0.000       0.000       0.000       0.000       0.000       0.000

  Specific indirect 140
    BWT
    PRGDM
    WIC
    MEDUC
    CIG0
    SOCADV
    OTHF             0.000       0.000       0.000       0.000       0.000       0.000       0.000

  Specific indirect 141
    BWT
    PRGDM
    WIC
    MAGE
    CIG0
    SOCADV
    OTHF             0.000       0.000       0.000       0.000       0.000       0.000       0.000

  Specific indirect 142
    BWT
    PRGDM
    BMI
    MEDUC
    CIG0
    SOCADV
    OTHF             0.000       0.000       0.000       0.000       0.000       0.000       0.000

  Specific indirect 143
    BWT
    PRGDM
    BMI
    MAGE
    CIG0
    SOCADV
    OTHF             0.000       0.000       0.000       0.000       0.000       0.000       0.000

  Specific indirect 144
    BWT
    PRECAREM
    PAYER
    FEDUC
    FAGE
    SOCADV
    OTHF             0.000       0.000       0.000       0.000       0.000       0.000       0.000

  Specific indirect 145
    BWT
    PRECAREM
    WIC
    MEDUC
    CIG0
    SOCADV
    OTHF             0.000       0.000       0.000       0.000       0.000       0.000       0.000

  Specific indirect 146
    BWT
    PRECAREM
    WIC
    MAGE
    CIG0
    SOCADV
    OTHF             0.000       0.000       0.000       0.000       0.000       0.000       0.000

  Specific indirect 147
    BWT
    PRECAREM
    BMI
    MEDUC
    CIG0
    SOCADV
    OTHF             0.000       0.000       0.000       0.000       0.000       0.000       0.000

  Specific indirect 148
    BWT
    PRECAREM
    BMI
    MAGE
    CIG0
    SOCADV
    OTHF             0.000       0.000       0.000       0.000       0.000       0.000       0.000

  Direct
    BWT
    OTHF            -0.129      -0.127      -0.126      -0.122      -0.117      -0.116      -0.115


Effects from SOCADV to BWT

  Total              0.024       0.024       0.025       0.026       0.027       0.028       0.028
  Total indirect    -0.012      -0.010      -0.009      -0.003       0.003       0.004       0.006

  Specific indirect 1
    BWT
    PAYER
    SOCADV          -0.003      -0.003      -0.002       0.000       0.002       0.003       0.004

  Specific indirect 2
    BWT
    MEDUC
    SOCADV          -0.014      -0.013      -0.012      -0.010      -0.007      -0.007      -0.006

  Specific indirect 3
    BWT
    CIG0
    SOCADV           0.014       0.015       0.015       0.016       0.017       0.017       0.018

  Specific indirect 4
    BWT
    WIC
    SOCADV          -0.007      -0.006      -0.005      -0.004      -0.002      -0.001       0.000

  Specific indirect 5
    BWT
    PRGBP
    SOCADV           0.010       0.011       0.011       0.013       0.016       0.016       0.017

  Specific indirect 6
    BWT
    PRGDM
    SOCADV           0.000       0.000       0.000       0.000       0.000       0.000       0.001

  Specific indirect 7
    BWT
    FAGE
    SOCADV          -0.005      -0.004      -0.004      -0.004      -0.003      -0.003      -0.002

  Specific indirect 8
    BWT
    MAGE
    SOCADV          -0.013      -0.012      -0.012      -0.011      -0.009      -0.009      -0.009

  Specific indirect 9
    BWT
    MHT
    SOCADV           0.014       0.014       0.014       0.015       0.015       0.015       0.015

  Specific indirect 10
    BWT
    BMI
    SOCADV          -0.039      -0.038      -0.038      -0.036      -0.035      -0.034      -0.034

  Specific indirect 11
    BWT
    PRECAREM
    SOCADV           0.000       0.000       0.000       0.000       0.000       0.000       0.000

  Specific indirect 12
    BWT
    PAYER
    FEDUC
    SOCADV           0.000       0.000       0.000       0.000       0.000       0.000       0.000

  Specific indirect 13
    BWT
    PAYER
    FAGE
    SOCADV           0.000       0.000       0.000       0.000       0.000       0.000       0.000

  Specific indirect 14
    BWT
    MEDUC
    CIG0
    SOCADV          -0.001       0.000       0.000       0.000       0.000       0.000       0.000

  Specific indirect 15
    BWT
    WIC
    MEDUC
    SOCADV           0.000       0.000       0.000       0.000       0.000       0.000       0.000

  Specific indirect 16
    BWT
    WIC
    MAGE
    SOCADV           0.000       0.000       0.000       0.000       0.000       0.000       0.000

  Specific indirect 17
    BWT
    PRGBP
    PAYER
    SOCADV          -0.004      -0.004      -0.004      -0.003      -0.002      -0.002      -0.002

  Specific indirect 18
    BWT
    PRGBP
    MEDUC
    SOCADV          -0.004      -0.004      -0.004      -0.003      -0.002      -0.002      -0.002

  Specific indirect 19
    BWT
    PRGBP
    CIG0
    SOCADV           0.000       0.000       0.000       0.000       0.001       0.001       0.001

  Specific indirect 20
    BWT
    PRGBP
    WIC
    SOCADV          -0.003      -0.003      -0.003      -0.002      -0.002      -0.001      -0.001

  Specific indirect 21
    BWT
    PRGBP
    FAGE
    SOCADV           0.001       0.001       0.001       0.001       0.001       0.001       0.001

  Specific indirect 22
    BWT
    PRGBP
    MAGE
    SOCADV          -0.003      -0.003      -0.003      -0.003      -0.002      -0.002      -0.002

  Specific indirect 23
    BWT
    PRGBP
    MHT
    SOCADV           0.000       0.000       0.000       0.000       0.000       0.000       0.000

  Specific indirect 24
    BWT
    PRGBP
    BMI
    SOCADV           0.007       0.008       0.008       0.008       0.008       0.008       0.008

  Specific indirect 25
    BWT
    PRGDM
    PAYER
    SOCADV           0.000       0.000       0.000       0.000       0.000       0.000       0.000

  Specific indirect 26
    BWT
    PRGDM
    MEDUC
    SOCADV           0.000       0.000       0.000       0.000       0.000       0.000       0.000

  Specific indirect 27
    BWT
    PRGDM
    CIG0
    SOCADV           0.000       0.000       0.000       0.000       0.000       0.000       0.000

  Specific indirect 28
    BWT
    PRGDM
    WIC
    SOCADV           0.000       0.000       0.000       0.000       0.000       0.000       0.000

  Specific indirect 29
    BWT
    PRGDM
    FAGE
    SOCADV           0.000       0.000       0.000       0.000       0.000       0.000       0.000

  Specific indirect 30
    BWT
    PRGDM
    MAGE
    SOCADV          -0.001      -0.001      -0.001      -0.001       0.000       0.000       0.000

  Specific indirect 31
    BWT
    PRGDM
    MHT
    SOCADV           0.000       0.000       0.000       0.000       0.000       0.000       0.000

  Specific indirect 32
    BWT
    PRGDM
    BMI
    SOCADV           0.000       0.000       0.000       0.001       0.001       0.001       0.001

  Specific indirect 33
    BWT
    MAGE
    CIG0
    SOCADV           0.000       0.000       0.000       0.000       0.000       0.000       0.000

  Specific indirect 34
    BWT
    BMI
    MEDUC
    SOCADV           0.011       0.011       0.011       0.012       0.013       0.013       0.013

  Specific indirect 35
    BWT
    BMI
    CIG0
    SOCADV           0.000       0.000       0.000       0.001       0.001       0.001       0.001

  Specific indirect 36
    BWT
    BMI
    MAGE
    SOCADV           0.010       0.010       0.010       0.011       0.011       0.011       0.011

  Specific indirect 37
    BWT
    PRECAREM
    PAYER
    SOCADV           0.000       0.000       0.000       0.000       0.000       0.000       0.000

  Specific indirect 38
    BWT
    PRECAREM
    MEDUC
    SOCADV           0.000       0.000       0.000       0.000       0.000       0.000       0.000

  Specific indirect 39
    BWT
    PRECAREM
    CIG0
    SOCADV           0.000       0.000       0.000       0.000       0.000       0.000       0.000

  Specific indirect 40
    BWT
    PRECAREM
    WIC
    SOCADV           0.000       0.000       0.000       0.000       0.000       0.000       0.000

  Specific indirect 41
    BWT
    PRECAREM
    MAGE
    SOCADV           0.000       0.000       0.000       0.000       0.000       0.000       0.000

  Specific indirect 42
    BWT
    PRECAREM
    BMI
    SOCADV           0.000       0.000       0.000       0.000       0.000       0.000       0.000

  Specific indirect 43
    BWT
    PAYER
    FEDUC
    FAGE
    SOCADV           0.000       0.000       0.000       0.000       0.000       0.000       0.000

  Specific indirect 44
    BWT
    WIC
    MEDUC
    CIG0
    SOCADV           0.000       0.000       0.000       0.000       0.000       0.000       0.000

  Specific indirect 45
    BWT
    WIC
    MAGE
    CIG0
    SOCADV           0.000       0.000       0.000       0.000       0.000       0.000       0.000

  Specific indirect 46
    BWT
    PRGBP
    PAYER
    FEDUC
    SOCADV           0.000       0.000       0.000       0.000       0.000       0.000       0.000

  Specific indirect 47
    BWT
    PRGBP
    PAYER
    FAGE
    SOCADV           0.000       0.000       0.000       0.000       0.000       0.000       0.000

  Specific indirect 48
    BWT
    PRGBP
    MEDUC
    CIG0
    SOCADV           0.000       0.000       0.000       0.000       0.000       0.000       0.000

  Specific indirect 49
    BWT
    PRGBP
    WIC
    MEDUC
    SOCADV           0.000       0.000       0.000       0.000       0.000       0.000       0.000

  Specific indirect 50
    BWT
    PRGBP
    WIC
    MAGE
    SOCADV           0.000       0.000       0.000       0.000       0.000       0.000       0.000

  Specific indirect 51
    BWT
    PRGBP
    MAGE
    CIG0
    SOCADV           0.000       0.000       0.000       0.000       0.000       0.000       0.000

  Specific indirect 52
    BWT
    PRGBP
    BMI
    MEDUC
    SOCADV          -0.003      -0.003      -0.003      -0.003      -0.002      -0.002      -0.002

  Specific indirect 53
    BWT
    PRGBP
    BMI
    CIG0
    SOCADV           0.000       0.000       0.000       0.000       0.000       0.000       0.000

  Specific indirect 54
    BWT
    PRGBP
    BMI
    MAGE
    SOCADV          -0.003      -0.002      -0.002      -0.002      -0.002      -0.002      -0.002

  Specific indirect 55
    BWT
    PRGDM
    PAYER
    FEDUC
    SOCADV           0.000       0.000       0.000       0.000       0.000       0.000       0.000

  Specific indirect 56
    BWT
    PRGDM
    PAYER
    FAGE
    SOCADV           0.000       0.000       0.000       0.000       0.000       0.000       0.000

  Specific indirect 57
    BWT
    PRGDM
    MEDUC
    CIG0
    SOCADV           0.000       0.000       0.000       0.000       0.000       0.000       0.000

  Specific indirect 58
    BWT
    PRGDM
    WIC
    MEDUC
    SOCADV           0.000       0.000       0.000       0.000       0.000       0.000       0.000

  Specific indirect 59
    BWT
    PRGDM
    WIC
    MAGE
    SOCADV           0.000       0.000       0.000       0.000       0.000       0.000       0.000

  Specific indirect 60
    BWT
    PRGDM
    MAGE
    CIG0
    SOCADV           0.000       0.000       0.000       0.000       0.000       0.000       0.000

  Specific indirect 61
    BWT
    PRGDM
    BMI
    MEDUC
    SOCADV           0.000       0.000       0.000       0.000       0.000       0.000       0.000

  Specific indirect 62
    BWT
    PRGDM
    BMI
    CIG0
    SOCADV           0.000       0.000       0.000       0.000       0.000       0.000       0.000

  Specific indirect 63
    BWT
    PRGDM
    BMI
    MAGE
    SOCADV           0.000       0.000       0.000       0.000       0.000       0.000       0.000

  Specific indirect 64
    BWT
    BMI
    MEDUC
    CIG0
    SOCADV           0.000       0.000       0.000       0.000       0.000       0.000       0.001

  Specific indirect 65
    BWT
    BMI
    MAGE
    CIG0
    SOCADV           0.000       0.000       0.000       0.000       0.000       0.000       0.000

  Specific indirect 66
    BWT
    PRECAREM
    PAYER
    FEDUC
    SOCADV           0.000       0.000       0.000       0.000       0.000       0.000       0.000

  Specific indirect 67
    BWT
    PRECAREM
    PAYER
    FAGE
    SOCADV           0.000       0.000       0.000       0.000       0.000       0.000       0.000

  Specific indirect 68
    BWT
    PRECAREM
    MEDUC
    CIG0
    SOCADV           0.000       0.000       0.000       0.000       0.000       0.000       0.000

  Specific indirect 69
    BWT
    PRECAREM
    WIC
    MEDUC
    SOCADV           0.000       0.000       0.000       0.000       0.000       0.000       0.000

  Specific indirect 70
    BWT
    PRECAREM
    WIC
    MAGE
    SOCADV           0.000       0.000       0.000       0.000       0.000       0.000       0.000

  Specific indirect 71
    BWT
    PRECAREM
    MAGE
    CIG0
    SOCADV           0.000       0.000       0.000       0.000       0.000       0.000       0.000

  Specific indirect 72
    BWT
    PRECAREM
    BMI
    MEDUC
    SOCADV           0.000       0.000       0.000       0.000       0.000       0.000       0.000

  Specific indirect 73
    BWT
    PRECAREM
    BMI
    CIG0
    SOCADV           0.000       0.000       0.000       0.000       0.000       0.000       0.000

  Specific indirect 74
    BWT
    PRECAREM
    BMI
    MAGE
    SOCADV           0.000       0.000       0.000       0.000       0.000       0.000       0.000

  Specific indirect 75
    BWT
    PRGBP
    PAYER
    FEDUC
    FAGE
    SOCADV           0.000       0.000       0.000       0.000       0.000       0.000       0.000

  Specific indirect 76
    BWT
    PRGBP
    WIC
    MEDUC
    CIG0
    SOCADV           0.000       0.000       0.000       0.000       0.000       0.000       0.000

  Specific indirect 77
    BWT
    PRGBP
    WIC
    MAGE
    CIG0
    SOCADV           0.000       0.000       0.000       0.000       0.000       0.000       0.000

  Specific indirect 78
    BWT
    PRGBP
    BMI
    MEDUC
    CIG0
    SOCADV           0.000       0.000       0.000       0.000       0.000       0.000       0.000

  Specific indirect 79
    BWT
    PRGBP
    BMI
    MAGE
    CIG0
    SOCADV           0.000       0.000       0.000       0.000       0.000       0.000       0.000

  Specific indirect 80
    BWT
    PRGDM
    PAYER
    FEDUC
    FAGE
    SOCADV           0.000       0.000       0.000       0.000       0.000       0.000       0.000

  Specific indirect 81
    BWT
    PRGDM
    WIC
    MEDUC
    CIG0
    SOCADV           0.000       0.000       0.000       0.000       0.000       0.000       0.000

  Specific indirect 82
    BWT
    PRGDM
    WIC
    MAGE
    CIG0
    SOCADV           0.000       0.000       0.000       0.000       0.000       0.000       0.000

  Specific indirect 83
    BWT
    PRGDM
    BMI
    MEDUC
    CIG0
    SOCADV           0.000       0.000       0.000       0.000       0.000       0.000       0.000

  Specific indirect 84
    BWT
    PRGDM
    BMI
    MAGE
    CIG0
    SOCADV           0.000       0.000       0.000       0.000       0.000       0.000       0.000

  Specific indirect 85
    BWT
    PRECAREM
    PAYER
    FEDUC
    FAGE
    SOCADV           0.000       0.000       0.000       0.000       0.000       0.000       0.000

  Specific indirect 86
    BWT
    PRECAREM
    WIC
    MEDUC
    CIG0
    SOCADV           0.000       0.000       0.000       0.000       0.000       0.000       0.000

  Specific indirect 87
    BWT
    PRECAREM
    WIC
    MAGE
    CIG0
    SOCADV           0.000       0.000       0.000       0.000       0.000       0.000       0.000

  Specific indirect 88
    BWT
    PRECAREM
    BMI
    MEDUC
    CIG0
    SOCADV           0.000       0.000       0.000       0.000       0.000       0.000       0.000

  Specific indirect 89
    BWT
    PRECAREM
    BMI
    MAGE
    CIG0
    SOCADV           0.000       0.000       0.000       0.000       0.000       0.000       0.000

  Direct
    BWT
    SOCADV           0.018       0.021       0.022       0.029       0.036       0.037       0.040


Effects from CIG0 to BWT

  Total             -0.033      -0.032      -0.032      -0.030      -0.028      -0.028      -0.027
  Total indirect    -0.003      -0.002      -0.002      -0.002      -0.001      -0.001       0.000

  Specific indirect 1
    BWT
    MEDUC
    CIG0             0.000       0.000       0.000       0.001       0.001       0.001       0.001

  Specific indirect 2
    BWT
    PRGBP
    CIG0            -0.002      -0.001      -0.001      -0.001       0.000       0.000       0.000

  Specific indirect 3
    BWT
    PRGDM
    CIG0             0.000       0.000       0.000       0.000       0.000       0.000       0.000

  Specific indirect 4
    BWT
    MAGE
    CIG0             0.000       0.000       0.000       0.000       0.000       0.000       0.000

  Specific indirect 5
    BWT
    BMI
    CIG0            -0.002      -0.001      -0.001      -0.001      -0.001      -0.001       0.000

  Specific indirect 6
    BWT
    PRECAREM
    CIG0             0.000       0.000       0.000       0.000       0.000       0.000       0.000

  Specific indirect 7
    BWT
    WIC
    MEDUC
    CIG0             0.000       0.000       0.000       0.000       0.000       0.000       0.000

  Specific indirect 8
    BWT
    WIC
    MAGE
    CIG0             0.000       0.000       0.000       0.000       0.000       0.000       0.000

  Specific indirect 9
    BWT
    PRGBP
    MEDUC
    CIG0             0.000       0.000       0.000       0.000       0.000       0.000       0.000

  Specific indirect 10
    BWT
    PRGBP
    MAGE
    CIG0             0.000       0.000       0.000       0.000       0.000       0.000       0.000

  Specific indirect 11
    BWT
    PRGBP
    BMI
    CIG0             0.000       0.000       0.000       0.000       0.000       0.000       0.000

  Specific indirect 12
    BWT
    PRGDM
    MEDUC
    CIG0             0.000       0.000       0.000       0.000       0.000       0.000       0.000

  Specific indirect 13
    BWT
    PRGDM
    MAGE
    CIG0             0.000       0.000       0.000       0.000       0.000       0.000       0.000

  Specific indirect 14
    BWT
    PRGDM
    BMI
    CIG0             0.000       0.000       0.000       0.000       0.000       0.000       0.000

  Specific indirect 15
    BWT
    BMI
    MEDUC
    CIG0            -0.001      -0.001      -0.001      -0.001      -0.001      -0.001      -0.001

  Specific indirect 16
    BWT
    BMI
    MAGE
    CIG0             0.000       0.000       0.000       0.000       0.000       0.000       0.000

  Specific indirect 17
    BWT
    PRECAREM
    MEDUC
    CIG0             0.000       0.000       0.000       0.000       0.000       0.000       0.000

  Specific indirect 18
    BWT
    PRECAREM
    MAGE
    CIG0             0.000       0.000       0.000       0.000       0.000       0.000       0.000

  Specific indirect 19
    BWT
    PRECAREM
    BMI
    CIG0             0.000       0.000       0.000       0.000       0.000       0.000       0.000

  Specific indirect 20
    BWT
    PRGBP
    WIC
    MEDUC
    CIG0             0.000       0.000       0.000       0.000       0.000       0.000       0.000

  Specific indirect 21
    BWT
    PRGBP
    WIC
    MAGE
    CIG0             0.000       0.000       0.000       0.000       0.000       0.000       0.000

  Specific indirect 22
    BWT
    PRGBP
    BMI
    MEDUC
    CIG0             0.000       0.000       0.000       0.000       0.000       0.000       0.000

  Specific indirect 23
    BWT
    PRGBP
    BMI
    MAGE
    CIG0             0.000       0.000       0.000       0.000       0.000       0.000       0.000

  Specific indirect 24
    BWT
    PRGDM
    WIC
    MEDUC
    CIG0             0.000       0.000       0.000       0.000       0.000       0.000       0.000

  Specific indirect 25
    BWT
    PRGDM
    WIC
    MAGE
    CIG0             0.000       0.000       0.000       0.000       0.000       0.000       0.000

  Specific indirect 26
    BWT
    PRGDM
    BMI
    MEDUC
    CIG0             0.000       0.000       0.000       0.000       0.000       0.000       0.000

  Specific indirect 27
    BWT
    PRGDM
    BMI
    MAGE
    CIG0             0.000       0.000       0.000       0.000       0.000       0.000       0.000

  Specific indirect 28
    BWT
    PRECAREM
    WIC
    MEDUC
    CIG0             0.000       0.000       0.000       0.000       0.000       0.000       0.000

  Specific indirect 29
    BWT
    PRECAREM
    WIC
    MAGE
    CIG0             0.000       0.000       0.000       0.000       0.000       0.000       0.000

  Specific indirect 30
    BWT
    PRECAREM
    BMI
    MEDUC
    CIG0             0.000       0.000       0.000       0.000       0.000       0.000       0.000

  Specific indirect 31
    BWT
    PRECAREM
    BMI
    MAGE
    CIG0             0.000       0.000       0.000       0.000       0.000       0.000       0.000

  Direct
    BWT
    CIG0            -0.032      -0.031      -0.030      -0.028      -0.026      -0.026      -0.025


Effects from MAGE to BWT

  Total             -0.011      -0.010      -0.010      -0.008      -0.007      -0.006      -0.006
  Total indirect     0.005       0.006       0.006       0.007       0.007       0.007       0.008

  Specific indirect 1
    BWT
    WIC
    MAGE            -0.001       0.000       0.000       0.000       0.000       0.000       0.000

  Specific indirect 2
    BWT
    PRGBP
    MAGE            -0.005      -0.004      -0.004      -0.004      -0.003      -0.003      -0.003

  Specific indirect 3
    BWT
    PRGDM
    MAGE            -0.001      -0.001      -0.001      -0.001      -0.001      -0.001       0.000

  Specific indirect 4
    BWT
    BMI
    MAGE             0.015       0.015       0.015       0.015       0.016       0.016       0.016

  Specific indirect 5
    BWT
    PRECAREM
    MAGE             0.000       0.000       0.000       0.000       0.000       0.000       0.000

  Specific indirect 6
    BWT
    PRGBP
    WIC
    MAGE             0.000       0.000       0.000       0.000       0.000       0.000       0.000

  Specific indirect 7
    BWT
    PRGBP
    BMI
    MAGE            -0.004      -0.004      -0.003      -0.003      -0.003      -0.003      -0.003

  Specific indirect 8
    BWT
    PRGDM
    WIC
    MAGE             0.000       0.000       0.000       0.000       0.000       0.000       0.000

  Specific indirect 9
    BWT
    PRGDM
    BMI
    MAGE             0.000       0.000       0.000       0.000       0.000       0.000       0.000

  Specific indirect 10
    BWT
    PRECAREM
    WIC
    MAGE             0.000       0.000       0.000       0.000       0.000       0.000       0.000

  Specific indirect 11
    BWT
    PRECAREM
    BMI
    MAGE             0.000       0.000       0.000       0.000       0.000       0.000       0.000

  Direct
    BWT
    MAGE            -0.018      -0.017      -0.017      -0.015      -0.013      -0.013      -0.012


Effects from FAGE to BWT

  Total             -0.006      -0.005      -0.005      -0.004      -0.003      -0.003      -0.002
  Total indirect     0.001       0.001       0.001       0.001       0.002       0.002       0.002

  Specific indirect 1
    BWT
    PAYER
    FAGE             0.000       0.000       0.000       0.000       0.000       0.000       0.000

  Specific indirect 2
    BWT
    PRGBP
    FAGE             0.001       0.001       0.001       0.002       0.002       0.002       0.002

  Specific indirect 3
    BWT
    PRGDM
    FAGE             0.000       0.000       0.000       0.000       0.000       0.000       0.000

  Specific indirect 4
    BWT
    PAYER
    FEDUC
    FAGE             0.000       0.000       0.000       0.000       0.000       0.000       0.000

  Specific indirect 5
    BWT
    PRGBP
    PAYER
    FAGE             0.000       0.000       0.000       0.000       0.000       0.000       0.000

  Specific indirect 6
    BWT
    PRGDM
    PAYER
    FAGE             0.000       0.000       0.000       0.000       0.000       0.000       0.000

  Specific indirect 7
    BWT
    PRECAREM
    PAYER
    FAGE             0.000       0.000       0.000       0.000       0.000       0.000       0.000

  Specific indirect 8
    BWT
    PRGBP
    PAYER
    FEDUC
    FAGE             0.000       0.000       0.000       0.000       0.000       0.000       0.000

  Specific indirect 9
    BWT
    PRGDM
    PAYER
    FEDUC
    FAGE             0.000       0.000       0.000       0.000       0.000       0.000       0.000

  Specific indirect 10
    BWT
    PRECAREM
    PAYER
    FEDUC
    FAGE             0.000       0.000       0.000       0.000       0.000       0.000       0.000

  Direct
    BWT
    FAGE            -0.007      -0.007      -0.006      -0.005      -0.004      -0.004      -0.004


Effects from MEDUC to BWT

  Total             -0.005      -0.005      -0.004      -0.003      -0.001       0.000       0.000
  Total indirect     0.004       0.004       0.004       0.005       0.006       0.006       0.006

  Specific indirect 1
    BWT
    WIC
    MEDUC            0.000       0.000       0.000       0.000       0.000       0.000       0.000

  Specific indirect 2
    BWT
    PRGBP
    MEDUC           -0.003      -0.003      -0.003      -0.002      -0.002      -0.001      -0.001

  Specific indirect 3
    BWT
    PRGDM
    MEDUC            0.000       0.000       0.000       0.000       0.000       0.000       0.000

  Specific indirect 4
    BWT
    BMI
    MEDUC            0.008       0.008       0.008       0.009       0.010       0.010       0.010

  Specific indirect 5
    BWT
    PRECAREM
    MEDUC            0.000       0.000       0.000       0.000       0.000       0.000       0.000

  Specific indirect 6
    BWT
    PRGBP
    WIC
    MEDUC            0.000       0.000       0.000       0.000       0.000       0.000       0.000

  Specific indirect 7
    BWT
    PRGBP
    BMI
    MEDUC           -0.002      -0.002      -0.002      -0.002      -0.002      -0.002      -0.002

  Specific indirect 8
    BWT
    PRGDM
    WIC
    MEDUC            0.000       0.000       0.000       0.000       0.000       0.000       0.000

  Specific indirect 9
    BWT
    PRGDM
    BMI
    MEDUC            0.000       0.000       0.000       0.000       0.000       0.000       0.000

  Specific indirect 10
    BWT
    PRECAREM
    WIC
    MEDUC            0.000       0.000       0.000       0.000       0.000       0.000       0.000

  Specific indirect 11
    BWT
    PRECAREM
    BMI
    MEDUC            0.000       0.000       0.000       0.000       0.000       0.000       0.000

  Direct
    BWT
    MEDUC           -0.010      -0.010      -0.009      -0.007      -0.005      -0.005      -0.004


Effects from FEDUC to BWT

  Total              0.000       0.000       0.000       0.000       0.000       0.000       0.000
  Total indirect     0.000       0.000       0.000       0.000       0.000       0.000       0.000

  Specific indirect 1
    BWT
    PAYER
    FEDUC            0.000       0.000       0.000       0.000       0.000       0.000       0.000

  Specific indirect 2
    BWT
    PRGBP
    PAYER
    FEDUC            0.000       0.000       0.000       0.000       0.000       0.000       0.000

  Specific indirect 3
    BWT
    PRGDM
    PAYER
    FEDUC            0.000       0.000       0.000       0.000       0.000       0.000       0.000

  Specific indirect 4
    BWT
    PRECAREM
    PAYER
    FEDUC            0.000       0.000       0.000       0.000       0.000       0.000       0.000


Effects from MHT to BWT

  Total              0.125       0.126       0.126       0.127       0.128       0.129       0.129
  Total indirect    -0.003      -0.002      -0.002      -0.002      -0.001      -0.001      -0.001

  Specific indirect 1
    BWT
    PRGBP
    MHT             -0.003      -0.003      -0.003      -0.002      -0.002      -0.002      -0.002

  Specific indirect 2
    BWT
    PRGDM
    MHT              0.000       0.000       0.000       0.001       0.001       0.001       0.001

  Direct
    BWT
    MHT              0.127       0.127       0.128       0.129       0.130       0.131       0.131


Effects from BMI to BWT

  Total              0.052       0.053       0.053       0.055       0.056       0.056       0.057
  Total indirect    -0.018      -0.017      -0.017      -0.017      -0.016      -0.016      -0.016

  Specific indirect 1
    BWT
    PRGBP
    BMI             -0.016      -0.016      -0.016      -0.016      -0.015      -0.015      -0.015

  Specific indirect 2
    BWT
    PRGDM
    BMI             -0.002      -0.002      -0.001      -0.001      -0.001      -0.001      -0.001

  Specific indirect 3
    BWT
    PRECAREM
    BMI              0.000       0.000       0.000       0.000       0.000       0.000       0.000

  Direct
    BWT
    BMI              0.069       0.070       0.070       0.071       0.073       0.073       0.073


Effects from PAYER to BWT

  Total             -0.005      -0.005      -0.004      -0.002       0.000       0.000       0.001
  Total indirect    -0.003      -0.003      -0.003      -0.002      -0.002      -0.002      -0.001

  Specific indirect 1
    BWT
    PRGBP
    PAYER           -0.003      -0.003      -0.003      -0.002      -0.002      -0.002      -0.001

  Specific indirect 2
    BWT
    PRGDM
    PAYER            0.000       0.000       0.000       0.000       0.000       0.000       0.000

  Specific indirect 3
    BWT
    PRECAREM
    PAYER            0.000       0.000       0.000       0.000       0.000       0.000       0.000

  Direct
    BWT
    PAYER           -0.003      -0.002      -0.002       0.000       0.002       0.003       0.003


Effects from WIC to BWT

  Total              0.003       0.004       0.004       0.006       0.008       0.008       0.009
  Total indirect     0.001       0.002       0.002       0.002       0.003       0.003       0.003

  Specific indirect 1
    BWT
    PRGBP
    WIC              0.001       0.002       0.002       0.002       0.003       0.003       0.003

  Specific indirect 2
    BWT
    PRGDM
    WIC              0.000       0.000       0.000       0.000       0.000       0.000       0.000

  Specific indirect 3
    BWT
    PRECAREM
    WIC              0.000       0.000       0.000       0.000       0.000       0.000       0.000

  Direct
    BWT
    WIC              0.000       0.001       0.002       0.004       0.006       0.006       0.007


Effects from PRECAREM to BWT

  Total             -0.002      -0.001      -0.001      -0.001       0.000       0.000       0.001
  Total indirect     0.000       0.000       0.000       0.000       0.000       0.000       0.000

  Direct
    BWT
    PRECAREM        -0.002      -0.001      -0.001      -0.001       0.000       0.000       0.001


Effects from AFRAMM to OBGEST

  Total             -0.112      -0.107      -0.105      -0.092      -0.079      -0.076      -0.071
  Total indirect    -0.020      -0.017      -0.015      -0.005       0.005       0.006       0.010

  Specific indirect 1
    OBGEST
    PAYER
    AFRAMM           0.002       0.003       0.003       0.005       0.007       0.008       0.008

  Specific indirect 2
    OBGEST
    MEDUC
    AFRAMM          -0.001      -0.001      -0.001      -0.001       0.000       0.000       0.000

  Specific indirect 3
    OBGEST
    CIG0
    AFRAMM          -0.005      -0.004      -0.003       0.001       0.005       0.006       0.008

  Specific indirect 4
    OBGEST
    WIC
    AFRAMM           0.000       0.001       0.001       0.004       0.006       0.006       0.007

  Specific indirect 5
    OBGEST
    PRGBP
    AFRAMM          -0.034      -0.031      -0.030      -0.022      -0.014      -0.013      -0.010

  Specific indirect 6
    OBGEST
    PRGDM
    AFRAMM          -0.005      -0.004      -0.003       0.002       0.006       0.007       0.009

  Specific indirect 7
    OBGEST
    MAGE
    AFRAMM           0.000       0.000       0.000       0.000       0.000       0.000       0.000

  Specific indirect 8
    OBGEST
    MHT
    AFRAMM           0.000       0.000       0.000       0.000       0.000       0.000       0.000

  Specific indirect 9
    OBGEST
    BMI
    AFRAMM           0.001       0.002       0.002       0.003       0.004       0.004       0.004

  Specific indirect 10
    OBGEST
    PRECAREM
    AFRAMM           0.006       0.006       0.007       0.007       0.008       0.008       0.009

  Specific indirect 11
    OBGEST
    SOCADV
    AFRAMM          -0.030      -0.028      -0.027      -0.023      -0.018      -0.017      -0.015

  Specific indirect 12
    OBGEST
    PAYER
    SOCADV
    AFRAMM           0.001       0.002       0.002       0.004       0.005       0.005       0.006

  Specific indirect 13
    OBGEST
    MEDUC
    CIG0
    AFRAMM          -0.001      -0.001      -0.001      -0.001       0.000       0.000       0.000

  Specific indirect 14
    OBGEST
    MEDUC
    SOCADV
    AFRAMM           0.001       0.002       0.002       0.004       0.006       0.006       0.007

  Specific indirect 15
    OBGEST
    CIG0
    SOCADV
    AFRAMM          -0.001      -0.001      -0.001       0.000       0.001       0.001       0.001

  Specific indirect 16
    OBGEST
    WIC
    MEDUC
    AFRAMM           0.000       0.000       0.000       0.000       0.000       0.000       0.000

  Specific indirect 17
    OBGEST
    WIC
    MAGE
    AFRAMM           0.000       0.000       0.000       0.000       0.000       0.000       0.000

  Specific indirect 18
    OBGEST
    WIC
    SOCADV
    AFRAMM           0.000       0.001       0.001       0.002       0.004       0.004       0.004

  Specific indirect 19
    OBGEST
    PRGBP
    PAYER
    AFRAMM           0.002       0.003       0.003       0.004       0.005       0.005       0.006

  Specific indirect 20
    OBGEST
    PRGBP
    MEDUC
    AFRAMM          -0.001      -0.001      -0.001       0.000       0.000       0.000       0.000

  Specific indirect 21
    OBGEST
    PRGBP
    CIG0
    AFRAMM          -0.001       0.000       0.000       0.002       0.004       0.005       0.005

  Specific indirect 22
    OBGEST
    PRGBP
    WIC
    AFRAMM           0.002       0.003       0.003       0.004       0.005       0.005       0.006

  Specific indirect 23
    OBGEST
    PRGBP
    MAGE
    AFRAMM           0.000       0.000       0.000       0.000       0.000       0.000       0.000

  Specific indirect 24
    OBGEST
    PRGBP
    MHT
    AFRAMM           0.000       0.000       0.000       0.000       0.000       0.000       0.000

  Specific indirect 25
    OBGEST
    PRGBP
    BMI
    AFRAMM          -0.003      -0.003      -0.003      -0.002      -0.001      -0.001      -0.001

  Specific indirect 26
    OBGEST
    PRGBP
    SOCADV
    AFRAMM          -0.018      -0.017      -0.016      -0.014      -0.011      -0.011      -0.010

  Specific indirect 27
    OBGEST
    PRGDM
    PAYER
    AFRAMM          -0.001       0.000       0.000       0.000       0.001       0.001       0.001

  Specific indirect 28
    OBGEST
    PRGDM
    MEDUC
    AFRAMM           0.000       0.000       0.000       0.000       0.000       0.000       0.000

  Specific indirect 29
    OBGEST
    PRGDM
    CIG0
    AFRAMM           0.004       0.004       0.005       0.006       0.007       0.007       0.008

  Specific indirect 30
    OBGEST
    PRGDM
    WIC
    AFRAMM          -0.001      -0.001      -0.001       0.000       0.000       0.000       0.001

  Specific indirect 31
    OBGEST
    PRGDM
    MAGE
    AFRAMM           0.000       0.000       0.000       0.000       0.000       0.000       0.000

  Specific indirect 32
    OBGEST
    PRGDM
    MHT
    AFRAMM           0.000       0.000       0.000       0.000       0.000       0.000       0.000

  Specific indirect 33
    OBGEST
    PRGDM
    BMI
    AFRAMM          -0.002      -0.001      -0.001      -0.001      -0.001      -0.001       0.000

  Specific indirect 34
    OBGEST
    PRGDM
    SOCADV
    AFRAMM          -0.003      -0.003      -0.003      -0.001       0.000       0.000       0.000

  Specific indirect 35
    OBGEST
    FAGE
    SOCADV
    AFRAMM          -0.001       0.000       0.000       0.000       0.001       0.001       0.001

  Specific indirect 36
    OBGEST
    MAGE
    CIG0
    AFRAMM           0.000       0.000       0.000       0.000       0.000       0.000       0.000

  Specific indirect 37
    OBGEST
    MAGE
    SOCADV
    AFRAMM          -0.002      -0.002      -0.002      -0.001       0.000       0.000       0.001

  Specific indirect 38
    OBGEST
    MHT
    SOCADV
    AFRAMM          -0.002      -0.002      -0.002      -0.002      -0.001      -0.001      -0.001

  Specific indirect 39
    OBGEST
    BMI
    MEDUC
    AFRAMM           0.000       0.000       0.000       0.000       0.001       0.001       0.001

  Specific indirect 40
    OBGEST
    BMI
    CIG0
    AFRAMM           0.000       0.001       0.001       0.001       0.001       0.001       0.001

  Specific indirect 41
    OBGEST
    BMI
    MAGE
    AFRAMM           0.000       0.000       0.000       0.000       0.000       0.000       0.000

  Specific indirect 42
    OBGEST
    BMI
    SOCADV
    AFRAMM           0.009       0.010       0.010       0.011       0.012       0.012       0.013

  Specific indirect 43
    OBGEST
    PRECAREM
    PAYER
    AFRAMM           0.002       0.002       0.002       0.002       0.002       0.002       0.002

  Specific indirect 44
    OBGEST
    PRECAREM
    MEDUC
    AFRAMM           0.000       0.000       0.000       0.000       0.000       0.000       0.000

  Specific indirect 45
    OBGEST
    PRECAREM
    CIG0
    AFRAMM          -0.001      -0.001      -0.001      -0.001      -0.001      -0.001      -0.001

  Specific indirect 46
    OBGEST
    PRECAREM
    WIC
    AFRAMM          -0.001      -0.001      -0.001      -0.001      -0.001      -0.001      -0.001

  Specific indirect 47
    OBGEST
    PRECAREM
    MAGE
    AFRAMM           0.000       0.000       0.000       0.000       0.000       0.000       0.000

  Specific indirect 48
    OBGEST
    PRECAREM
    BMI
    AFRAMM           0.000       0.000       0.000       0.000       0.000       0.000       0.000

  Specific indirect 49
    OBGEST
    PRECAREM
    SOCADV
    AFRAMM           0.000       0.000       0.000       0.000       0.000       0.000       0.001

  Specific indirect 50
    OBGEST
    PAYER
    FEDUC
    SOCADV
    AFRAMM           0.000       0.000       0.000       0.000       0.000       0.000       0.000

  Specific indirect 51
    OBGEST
    PAYER
    FAGE
    SOCADV
    AFRAMM           0.000       0.000       0.000       0.000       0.000       0.000       0.000

  Specific indirect 52
    OBGEST
    MEDUC
    CIG0
    SOCADV
    AFRAMM           0.000       0.000       0.000       0.000       0.000       0.000       0.000

  Specific indirect 53
    OBGEST
    WIC
    MEDUC
    CIG0
    AFRAMM           0.000       0.000       0.000       0.000       0.000       0.000       0.000

  Specific indirect 54
    OBGEST
    WIC
    MEDUC
    SOCADV
    AFRAMM           0.000       0.000       0.000       0.000       0.000       0.000       0.000

  Specific indirect 55
    OBGEST
    WIC
    MAGE
    CIG0
    AFRAMM           0.000       0.000       0.000       0.000       0.000       0.000       0.000

  Specific indirect 56
    OBGEST
    WIC
    MAGE
    SOCADV
    AFRAMM           0.000       0.000       0.000       0.000       0.000       0.000       0.000

  Specific indirect 57
    OBGEST
    PRGBP
    PAYER
    SOCADV
    AFRAMM           0.002       0.002       0.002       0.003       0.004       0.004       0.004

  Specific indirect 58
    OBGEST
    PRGBP
    MEDUC
    CIG0
    AFRAMM          -0.001      -0.001      -0.001      -0.001       0.000       0.000       0.000

  Specific indirect 59
    OBGEST
    PRGBP
    MEDUC
    SOCADV
    AFRAMM           0.002       0.002       0.002       0.003       0.004       0.004       0.004

  Specific indirect 60
    OBGEST
    PRGBP
    CIG0
    SOCADV
    AFRAMM          -0.001      -0.001      -0.001       0.000       0.000       0.000       0.000

  Specific indirect 61
    OBGEST
    PRGBP
    WIC
    MEDUC
    AFRAMM           0.000       0.000       0.000       0.000       0.000       0.000       0.000

  Specific indirect 62
    OBGEST
    PRGBP
    WIC
    MAGE
    AFRAMM           0.000       0.000       0.000       0.000       0.000       0.000       0.000

  Specific indirect 63
    OBGEST
    PRGBP
    WIC
    SOCADV
    AFRAMM           0.001       0.001       0.002       0.002       0.003       0.003       0.003

  Specific indirect 64
    OBGEST
    PRGBP
    FAGE
    SOCADV
    AFRAMM          -0.001      -0.001      -0.001      -0.001      -0.001      -0.001      -0.001

  Specific indirect 65
    OBGEST
    PRGBP
    MAGE
    CIG0
    AFRAMM           0.000       0.000       0.000       0.000       0.000       0.000       0.000

  Specific indirect 66
    OBGEST
    PRGBP
    MAGE
    SOCADV
    AFRAMM           0.002       0.002       0.002       0.003       0.003       0.003       0.003

  Specific indirect 67
    OBGEST
    PRGBP
    MHT
    SOCADV
    AFRAMM           0.000       0.000       0.000       0.000       0.000       0.000       0.000

  Specific indirect 68
    OBGEST
    PRGBP
    BMI
    MEDUC
    AFRAMM          -0.001      -0.001      -0.001       0.000       0.000       0.000       0.000

  Specific indirect 69
    OBGEST
    PRGBP
    BMI
    CIG0
    AFRAMM          -0.001      -0.001      -0.001      -0.001       0.000       0.000       0.000

  Specific indirect 70
    OBGEST
    PRGBP
    BMI
    MAGE
    AFRAMM           0.000       0.000       0.000       0.000       0.000       0.000       0.000

  Specific indirect 71
    OBGEST
    PRGBP
    BMI
    SOCADV
    AFRAMM          -0.009      -0.009      -0.009      -0.008      -0.008      -0.007      -0.007

  Specific indirect 72
    OBGEST
    PRGDM
    PAYER
    SOCADV
    AFRAMM           0.000       0.000       0.000       0.000       0.001       0.001       0.001

  Specific indirect 73
    OBGEST
    PRGDM
    MEDUC
    CIG0
    AFRAMM           0.000       0.000       0.000       0.000       0.000       0.000       0.000

  Specific indirect 74
    OBGEST
    PRGDM
    MEDUC
    SOCADV
    AFRAMM          -0.001      -0.001       0.000       0.000       0.000       0.001       0.001

  Specific indirect 75
    OBGEST
    PRGDM
    CIG0
    SOCADV
    AFRAMM          -0.001      -0.001      -0.001      -0.001      -0.001      -0.001      -0.001

  Specific indirect 76
    OBGEST
    PRGDM
    WIC
    MEDUC
    AFRAMM           0.000       0.000       0.000       0.000       0.000       0.000       0.000

  Specific indirect 77
    OBGEST
    PRGDM
    WIC
    MAGE
    AFRAMM           0.000       0.000       0.000       0.000       0.000       0.000       0.000

  Specific indirect 78
    OBGEST
    PRGDM
    WIC
    SOCADV
    AFRAMM          -0.001      -0.001      -0.001       0.000       0.000       0.000       0.000

  Specific indirect 79
    OBGEST
    PRGDM
    FAGE
    SOCADV
    AFRAMM           0.000       0.000       0.000       0.000       0.000       0.000       0.001

  Specific indirect 80
    OBGEST
    PRGDM
    MAGE
    CIG0
    AFRAMM           0.000       0.000       0.000       0.000       0.000       0.000       0.000

  Specific indirect 81
    OBGEST
    PRGDM
    MAGE
    SOCADV
    AFRAMM           0.004       0.004       0.004       0.005       0.005       0.005       0.005

  Specific indirect 82
    OBGEST
    PRGDM
    MHT
    SOCADV
    AFRAMM          -0.001      -0.001      -0.001       0.000       0.000       0.000       0.000

  Specific indirect 83
    OBGEST
    PRGDM
    BMI
    MEDUC
    AFRAMM           0.000       0.000       0.000       0.000       0.000       0.000       0.000

  Specific indirect 84
    OBGEST
    PRGDM
    BMI
    CIG0
    AFRAMM           0.000       0.000       0.000       0.000       0.000       0.000       0.000

  Specific indirect 85
    OBGEST
    PRGDM
    BMI
    MAGE
    AFRAMM           0.000       0.000       0.000       0.000       0.000       0.000       0.000

  Specific indirect 86
    OBGEST
    PRGDM
    BMI
    SOCADV
    AFRAMM          -0.004      -0.004      -0.004      -0.004      -0.004      -0.003      -0.003

  Specific indirect 87
    OBGEST
    MAGE
    CIG0
    SOCADV
    AFRAMM           0.000       0.000       0.000       0.000       0.000       0.000       0.000

  Specific indirect 88
    OBGEST
    BMI
    MEDUC
    CIG0
    AFRAMM           0.001       0.001       0.001       0.001       0.001       0.001       0.001

  Specific indirect 89
    OBGEST
    BMI
    MEDUC
    SOCADV
    AFRAMM          -0.004      -0.004      -0.004      -0.004      -0.003      -0.003      -0.003

  Specific indirect 90
    OBGEST
    BMI
    CIG0
    SOCADV
    AFRAMM           0.000       0.000       0.000       0.000       0.000       0.000       0.000

  Specific indirect 91
    OBGEST
    BMI
    MAGE
    CIG0
    AFRAMM           0.000       0.000       0.000       0.000       0.000       0.000       0.000

  Specific indirect 92
    OBGEST
    BMI
    MAGE
    SOCADV
    AFRAMM          -0.004      -0.004      -0.004      -0.003      -0.003      -0.003      -0.003

  Specific indirect 93
    OBGEST
    PRECAREM
    PAYER
    SOCADV
    AFRAMM           0.001       0.001       0.001       0.001       0.001       0.001       0.001

  Specific indirect 94
    OBGEST
    PRECAREM
    MEDUC
    CIG0
    AFRAMM           0.000       0.000       0.000       0.000       0.000       0.000       0.000

  Specific indirect 95
    OBGEST
    PRECAREM
    MEDUC
    SOCADV
    AFRAMM           0.000       0.000       0.000       0.001       0.001       0.001       0.001

  Specific indirect 96
    OBGEST
    PRECAREM
    CIG0
    SOCADV
    AFRAMM           0.000       0.000       0.000       0.000       0.000       0.000       0.000

  Specific indirect 97
    OBGEST
    PRECAREM
    WIC
    MEDUC
    AFRAMM           0.000       0.000       0.000       0.000       0.000       0.000       0.000

  Specific indirect 98
    OBGEST
    PRECAREM
    WIC
    MAGE
    AFRAMM           0.000       0.000       0.000       0.000       0.000       0.000       0.000

  Specific indirect 99
    OBGEST
    PRECAREM
    WIC
    SOCADV
    AFRAMM          -0.001      -0.001      -0.001      -0.001       0.000       0.000       0.000

  Specific indirect 100
    OBGEST
    PRECAREM
    MAGE
    CIG0
    AFRAMM           0.000       0.000       0.000       0.000       0.000       0.000       0.000

  Specific indirect 101
    OBGEST
    PRECAREM
    MAGE
    SOCADV
    AFRAMM           0.000       0.000       0.000       0.000       0.000       0.000       0.000

  Specific indirect 102
    OBGEST
    PRECAREM
    BMI
    MEDUC
    AFRAMM           0.000       0.000       0.000       0.000       0.000       0.000       0.000

  Specific indirect 103
    OBGEST
    PRECAREM
    BMI
    CIG0
    AFRAMM           0.000       0.000       0.000       0.000       0.000       0.000       0.000

  Specific indirect 104
    OBGEST
    PRECAREM
    BMI
    MAGE
    AFRAMM           0.000       0.000       0.000       0.000       0.000       0.000       0.000

  Specific indirect 105
    OBGEST
    PRECAREM
    BMI
    SOCADV
    AFRAMM           0.000       0.000       0.000       0.000       0.000       0.000       0.000

  Specific indirect 106
    OBGEST
    PAYER
    FEDUC
    FAGE
    SOCADV
    AFRAMM           0.000       0.000       0.000       0.000       0.000       0.000       0.000

  Specific indirect 107
    OBGEST
    WIC
    MEDUC
    CIG0
    SOCADV
    AFRAMM           0.000       0.000       0.000       0.000       0.000       0.000       0.000

  Specific indirect 108
    OBGEST
    WIC
    MAGE
    CIG0
    SOCADV
    AFRAMM           0.000       0.000       0.000       0.000       0.000       0.000       0.000

  Specific indirect 109
    OBGEST
    PRGBP
    PAYER
    FEDUC
    SOCADV
    AFRAMM           0.000       0.000       0.000       0.000       0.000       0.000       0.000

  Specific indirect 110
    OBGEST
    PRGBP
    PAYER
    FAGE
    SOCADV
    AFRAMM           0.000       0.000       0.000       0.000       0.000       0.000       0.000

  Specific indirect 111
    OBGEST
    PRGBP
    MEDUC
    CIG0
    SOCADV
    AFRAMM           0.000       0.000       0.000       0.000       0.000       0.000       0.000

  Specific indirect 112
    OBGEST
    PRGBP
    WIC
    MEDUC
    CIG0
    AFRAMM           0.000       0.000       0.000       0.000       0.000       0.000       0.000

  Specific indirect 113
    OBGEST
    PRGBP
    WIC
    MEDUC
    SOCADV
    AFRAMM           0.000       0.000       0.000       0.000       0.000       0.000       0.000

  Specific indirect 114
    OBGEST
    PRGBP
    WIC
    MAGE
    CIG0
    AFRAMM           0.000       0.000       0.000       0.000       0.000       0.000       0.000

  Specific indirect 115
    OBGEST
    PRGBP
    WIC
    MAGE
    SOCADV
    AFRAMM           0.000       0.000       0.000       0.000       0.000       0.000       0.000

  Specific indirect 116
    OBGEST
    PRGBP
    MAGE
    CIG0
    SOCADV
    AFRAMM           0.000       0.000       0.000       0.000       0.000       0.000       0.000

  Specific indirect 117
    OBGEST
    PRGBP
    BMI
    MEDUC
    CIG0
    AFRAMM          -0.001      -0.001      -0.001      -0.001       0.000       0.000       0.000

  Specific indirect 118
    OBGEST
    PRGBP
    BMI
    MEDUC
    SOCADV
    AFRAMM           0.002       0.002       0.002       0.003       0.003       0.003       0.003

  Specific indirect 119
    OBGEST
    PRGBP
    BMI
    CIG0
    SOCADV
    AFRAMM           0.000       0.000       0.000       0.000       0.000       0.000       0.000

  Specific indirect 120
    OBGEST
    PRGBP
    BMI
    MAGE
    CIG0
    AFRAMM           0.000       0.000       0.000       0.000       0.000       0.000       0.000

  Specific indirect 121
    OBGEST
    PRGBP
    BMI
    MAGE
    SOCADV
    AFRAMM           0.002       0.002       0.002       0.002       0.003       0.003       0.003

  Specific indirect 122
    OBGEST
    PRGDM
    PAYER
    FEDUC
    SOCADV
    AFRAMM           0.000       0.000       0.000       0.000       0.000       0.000       0.000

  Specific indirect 123
    OBGEST
    PRGDM
    PAYER
    FAGE
    SOCADV
    AFRAMM           0.000       0.000       0.000       0.000       0.000       0.000       0.000

  Specific indirect 124
    OBGEST
    PRGDM
    MEDUC
    CIG0
    SOCADV
    AFRAMM           0.000       0.000       0.000       0.000       0.000       0.000       0.000

  Specific indirect 125
    OBGEST
    PRGDM
    WIC
    MEDUC
    CIG0
    AFRAMM           0.000       0.000       0.000       0.000       0.000       0.000       0.000

  Specific indirect 126
    OBGEST
    PRGDM
    WIC
    MEDUC
    SOCADV
    AFRAMM           0.000       0.000       0.000       0.000       0.000       0.000       0.000

  Specific indirect 127
    OBGEST
    PRGDM
    WIC
    MAGE
    CIG0
    AFRAMM           0.000       0.000       0.000       0.000       0.000       0.000       0.000

  Specific indirect 128
    OBGEST
    PRGDM
    WIC
    MAGE
    SOCADV
    AFRAMM           0.000       0.000       0.000       0.000       0.000       0.000       0.000

  Specific indirect 129
    OBGEST
    PRGDM
    MAGE
    CIG0
    SOCADV
    AFRAMM           0.000       0.000       0.000       0.000       0.000       0.000       0.000

  Specific indirect 130
    OBGEST
    PRGDM
    BMI
    MEDUC
    CIG0
    AFRAMM           0.000       0.000       0.000       0.000       0.000       0.000       0.000

  Specific indirect 131
    OBGEST
    PRGDM
    BMI
    MEDUC
    SOCADV
    AFRAMM           0.001       0.001       0.001       0.001       0.001       0.001       0.001

  Specific indirect 132
    OBGEST
    PRGDM
    BMI
    CIG0
    SOCADV
    AFRAMM           0.000       0.000       0.000       0.000       0.000       0.000       0.000

  Specific indirect 133
    OBGEST
    PRGDM
    BMI
    MAGE
    CIG0
    AFRAMM           0.000       0.000       0.000       0.000       0.000       0.000       0.000

  Specific indirect 134
    OBGEST
    PRGDM
    BMI
    MAGE
    SOCADV
    AFRAMM           0.001       0.001       0.001       0.001       0.001       0.001       0.001

  Specific indirect 135
    OBGEST
    BMI
    MEDUC
    CIG0
    SOCADV
    AFRAMM           0.000       0.000       0.000       0.000       0.000       0.000       0.000

  Specific indirect 136
    OBGEST
    BMI
    MAGE
    CIG0
    SOCADV
    AFRAMM           0.000       0.000       0.000       0.000       0.000       0.000       0.000

  Specific indirect 137
    OBGEST
    PRECAREM
    PAYER
    FEDUC
    SOCADV
    AFRAMM           0.000       0.000       0.000       0.000       0.000       0.000       0.000

  Specific indirect 138
    OBGEST
    PRECAREM
    PAYER
    FAGE
    SOCADV
    AFRAMM           0.000       0.000       0.000       0.000       0.000       0.000       0.000

  Specific indirect 139
    OBGEST
    PRECAREM
    MEDUC
    CIG0
    SOCADV
    AFRAMM           0.000       0.000       0.000       0.000       0.000       0.000       0.000

  Specific indirect 140
    OBGEST
    PRECAREM
    WIC
    MEDUC
    CIG0
    AFRAMM           0.000       0.000       0.000       0.000       0.000       0.000       0.000

  Specific indirect 141
    OBGEST
    PRECAREM
    WIC
    MEDUC
    SOCADV
    AFRAMM           0.000       0.000       0.000       0.000       0.000       0.000       0.000

  Specific indirect 142
    OBGEST
    PRECAREM
    WIC
    MAGE
    CIG0
    AFRAMM           0.000       0.000       0.000       0.000       0.000       0.000       0.000

  Specific indirect 143
    OBGEST
    PRECAREM
    WIC
    MAGE
    SOCADV
    AFRAMM           0.000       0.000       0.000       0.000       0.000       0.000       0.000

  Specific indirect 144
    OBGEST
    PRECAREM
    MAGE
    CIG0
    SOCADV
    AFRAMM           0.000       0.000       0.000       0.000       0.000       0.000       0.000

  Specific indirect 145
    OBGEST
    PRECAREM
    BMI
    MEDUC
    CIG0
    AFRAMM           0.000       0.000       0.000       0.000       0.000       0.000       0.000

  Specific indirect 146
    OBGEST
    PRECAREM
    BMI
    MEDUC
    SOCADV
    AFRAMM           0.000       0.000       0.000       0.000       0.000       0.000       0.000

  Specific indirect 147
    OBGEST
    PRECAREM
    BMI
    CIG0
    SOCADV
    AFRAMM           0.000       0.000       0.000       0.000       0.000       0.000       0.000

  Specific indirect 148
    OBGEST
    PRECAREM
    BMI
    MAGE
    CIG0
    AFRAMM           0.000       0.000       0.000       0.000       0.000       0.000       0.000

  Specific indirect 149
    OBGEST
    PRECAREM
    BMI
    MAGE
    SOCADV
    AFRAMM           0.000       0.000       0.000       0.000       0.000       0.000       0.000

  Specific indirect 150
    OBGEST
    PRGBP
    PAYER
    FEDUC
    FAGE
    SOCADV
    AFRAMM           0.000       0.000       0.000       0.000       0.000       0.000       0.000

  Specific indirect 151
    OBGEST
    PRGBP
    WIC
    MEDUC
    CIG0
    SOCADV
    AFRAMM           0.000       0.000       0.000       0.000       0.000       0.000       0.000

  Specific indirect 152
    OBGEST
    PRGBP
    WIC
    MAGE
    CIG0
    SOCADV
    AFRAMM           0.000       0.000       0.000       0.000       0.000       0.000       0.000

  Specific indirect 153
    OBGEST
    PRGBP
    BMI
    MEDUC
    CIG0
    SOCADV
    AFRAMM           0.000       0.000       0.000       0.000       0.000       0.000       0.000

  Specific indirect 154
    OBGEST
    PRGBP
    BMI
    MAGE
    CIG0
    SOCADV
    AFRAMM           0.000       0.000       0.000       0.000       0.000       0.000       0.000

  Specific indirect 155
    OBGEST
    PRGDM
    PAYER
    FEDUC
    FAGE
    SOCADV
    AFRAMM           0.000       0.000       0.000       0.000       0.000       0.000       0.000

  Specific indirect 156
    OBGEST
    PRGDM
    WIC
    MEDUC
    CIG0
    SOCADV
    AFRAMM           0.000       0.000       0.000       0.000       0.000       0.000       0.000

  Specific indirect 157
    OBGEST
    PRGDM
    WIC
    MAGE
    CIG0
    SOCADV
    AFRAMM           0.000       0.000       0.000       0.000       0.000       0.000       0.000

  Specific indirect 158
    OBGEST
    PRGDM
    BMI
    MEDUC
    CIG0
    SOCADV
    AFRAMM           0.000       0.000       0.000       0.000       0.000       0.000       0.000

  Specific indirect 159
    OBGEST
    PRGDM
    BMI
    MAGE
    CIG0
    SOCADV
    AFRAMM           0.000       0.000       0.000       0.000       0.000       0.000       0.000

  Specific indirect 160
    OBGEST
    PRECAREM
    PAYER
    FEDUC
    FAGE
    SOCADV
    AFRAMM           0.000       0.000       0.000       0.000       0.000       0.000       0.000

  Specific indirect 161
    OBGEST
    PRECAREM
    WIC
    MEDUC
    CIG0
    SOCADV
    AFRAMM           0.000       0.000       0.000       0.000       0.000       0.000       0.000

  Specific indirect 162
    OBGEST
    PRECAREM
    WIC
    MAGE
    CIG0
    SOCADV
    AFRAMM           0.000       0.000       0.000       0.000       0.000       0.000       0.000

  Specific indirect 163
    OBGEST
    PRECAREM
    BMI
    MEDUC
    CIG0
    SOCADV
    AFRAMM           0.000       0.000       0.000       0.000       0.000       0.000       0.000

  Specific indirect 164
    OBGEST
    PRECAREM
    BMI
    MAGE
    CIG0
    SOCADV
    AFRAMM           0.000       0.000       0.000       0.000       0.000       0.000       0.000

  Direct
    OBGEST
    AFRAMM          -0.109      -0.104      -0.101      -0.086      -0.072      -0.069      -0.063


Effects from MHISP to OBGEST

  Total             -0.042      -0.039      -0.037      -0.029      -0.020      -0.019      -0.015
  Total indirect     0.005       0.008       0.009       0.017       0.024       0.026       0.028

  Specific indirect 1
    OBGEST
    PAYER
    MHISP            0.001       0.001       0.002       0.003       0.004       0.004       0.004

  Specific indirect 2
    OBGEST
    MEDUC
    MHISP            0.001       0.001       0.002       0.003       0.004       0.004       0.004

  Specific indirect 3
    OBGEST
    CIG0
    MHISP           -0.005      -0.004      -0.003       0.001       0.006       0.007       0.008

  Specific indirect 4
    OBGEST
    WIC
    MHISP            0.000       0.001       0.001       0.002       0.003       0.004       0.004

  Specific indirect 5
    OBGEST
    PRGBP
    MHISP            0.041       0.042       0.043       0.049       0.054       0.055       0.057

  Specific indirect 6
    OBGEST
    PRGDM
    MHISP           -0.009      -0.008      -0.007      -0.004      -0.001      -0.001       0.000

  Specific indirect 7
    OBGEST
    MAGE
    MHISP            0.000       0.000       0.000       0.000       0.000       0.000       0.000

  Specific indirect 8
    OBGEST
    MHT
    MHISP           -0.023      -0.023      -0.022      -0.021      -0.020      -0.019      -0.019

  Specific indirect 9
    OBGEST
    BMI
    MHISP           -0.003      -0.003      -0.002      -0.002      -0.001      -0.001       0.000

  Specific indirect 10
    OBGEST
    PRECAREM
    MHISP            0.002       0.002       0.002       0.003       0.003       0.003       0.003

  Specific indirect 11
    OBGEST
    SOCADV
    MHISP           -0.053      -0.050      -0.048      -0.040      -0.031      -0.030      -0.027

  Specific indirect 12
    OBGEST
    PAYER
    SOCADV
    MHISP            0.002       0.003       0.004       0.006       0.009       0.010       0.011

  Specific indirect 13
    OBGEST
    MEDUC
    CIG0
    MHISP           -0.001      -0.001      -0.001      -0.001      -0.001       0.000       0.000

  Specific indirect 14
    OBGEST
    MEDUC
    SOCADV
    MHISP            0.003       0.004       0.004       0.007       0.010       0.011       0.012

  Specific indirect 15
    OBGEST
    CIG0
    SOCADV
    MHISP           -0.002      -0.002      -0.002       0.000       0.001       0.001       0.002

  Specific indirect 16
    OBGEST
    WIC
    MEDUC
    MHISP            0.000       0.000       0.000       0.000       0.000       0.000       0.000

  Specific indirect 17
    OBGEST
    WIC
    MAGE
    MHISP            0.000       0.000       0.000       0.000       0.000       0.000       0.000

  Specific indirect 18
    OBGEST
    WIC
    SOCADV
    MHISP            0.000       0.001       0.001       0.004       0.006       0.007       0.007

  Specific indirect 19
    OBGEST
    PRGBP
    PAYER
    MHISP            0.001       0.001       0.002       0.002       0.003       0.003       0.003

  Specific indirect 20
    OBGEST
    PRGBP
    MEDUC
    MHISP            0.001       0.001       0.001       0.002       0.003       0.003       0.003

  Specific indirect 21
    OBGEST
    PRGBP
    CIG0
    MHISP           -0.001       0.000       0.000       0.002       0.004       0.005       0.006

  Specific indirect 22
    OBGEST
    PRGBP
    WIC
    MHISP            0.001       0.002       0.002       0.002       0.003       0.003       0.003

  Specific indirect 23
    OBGEST
    PRGBP
    MAGE
    MHISP           -0.001      -0.001      -0.001      -0.001       0.000       0.000       0.000

  Specific indirect 24
    OBGEST
    PRGBP
    MHT
    MHISP            0.003       0.003       0.003       0.004       0.004       0.005       0.005

  Specific indirect 25
    OBGEST
    PRGBP
    BMI
    MHISP            0.000       0.000       0.001       0.001       0.002       0.002       0.002

  Specific indirect 26
    OBGEST
    PRGBP
    SOCADV
    MHISP           -0.031      -0.029      -0.028      -0.024      -0.020      -0.019      -0.017

  Specific indirect 27
    OBGEST
    PRGDM
    PAYER
    MHISP            0.000       0.000       0.000       0.000       0.000       0.001       0.001

  Specific indirect 28
    OBGEST
    PRGDM
    MEDUC
    MHISP            0.000       0.000       0.000       0.000       0.000       0.000       0.000

  Specific indirect 29
    OBGEST
    PRGDM
    CIG0
    MHISP            0.004       0.005       0.005       0.006       0.007       0.008       0.008

  Specific indirect 30
    OBGEST
    PRGDM
    WIC
    MHISP           -0.001      -0.001      -0.001       0.000       0.000       0.000       0.000

  Specific indirect 31
    OBGEST
    PRGDM
    MAGE
    MHISP           -0.001      -0.001      -0.001      -0.001      -0.001      -0.001      -0.001

  Specific indirect 32
    OBGEST
    PRGDM
    MHT
    MHISP           -0.007      -0.007      -0.007      -0.006      -0.006      -0.006      -0.006

  Specific indirect 33
    OBGEST
    PRGDM
    BMI
    MHISP            0.000       0.000       0.000       0.001       0.001       0.001       0.001

  Specific indirect 34
    OBGEST
    PRGDM
    SOCADV
    MHISP           -0.006      -0.005      -0.005      -0.003       0.000       0.000       0.001

  Specific indirect 35
    OBGEST
    FAGE
    SOCADV
    MHISP           -0.001      -0.001      -0.001       0.000       0.001       0.001       0.001

  Specific indirect 36
    OBGEST
    MAGE
    CIG0
    MHISP            0.000       0.000       0.000       0.000       0.000       0.000       0.000

  Specific indirect 37
    OBGEST
    MAGE
    SOCADV
    MHISP           -0.004      -0.003      -0.003      -0.001       0.000       0.000       0.001

  Specific indirect 38
    OBGEST
    MHT
    SOCADV
    MHISP           -0.003      -0.003      -0.003      -0.003      -0.003      -0.003      -0.002

  Specific indirect 39
    OBGEST
    BMI
    MEDUC
    MHISP           -0.003      -0.003      -0.003      -0.002      -0.002      -0.002      -0.002

  Specific indirect 40
    OBGEST
    BMI
    CIG0
    MHISP            0.000       0.001       0.001       0.001       0.001       0.001       0.002

  Specific indirect 41
    OBGEST
    BMI
    MAGE
    MHISP            0.001       0.001       0.001       0.001       0.001       0.001       0.001

  Specific indirect 42
    OBGEST
    BMI
    SOCADV
    MHISP            0.017       0.018       0.018       0.019       0.021       0.021       0.021

  Specific indirect 43
    OBGEST
    PRECAREM
    PAYER
    MHISP            0.001       0.001       0.001       0.001       0.001       0.001       0.001

  Specific indirect 44
    OBGEST
    PRECAREM
    MEDUC
    MHISP            0.000       0.000       0.000       0.000       0.000       0.000       0.000

  Specific indirect 45
    OBGEST
    PRECAREM
    CIG0
    MHISP           -0.001      -0.001      -0.001      -0.001      -0.001      -0.001      -0.001

  Specific indirect 46
    OBGEST
    PRECAREM
    WIC
    MHISP           -0.001      -0.001      -0.001      -0.001      -0.001       0.000       0.000

  Specific indirect 47
    OBGEST
    PRECAREM
    MAGE
    MHISP            0.000       0.000       0.000       0.000       0.000       0.000       0.000

  Specific indirect 48
    OBGEST
    PRECAREM
    BMI
    MHISP            0.000       0.000       0.000       0.000       0.000       0.000       0.000

  Specific indirect 49
    OBGEST
    PRECAREM
    SOCADV
    MHISP            0.000       0.000       0.000       0.000       0.001       0.001       0.001

  Specific indirect 50
    OBGEST
    PAYER
    FEDUC
    SOCADV
    MHISP           -0.001      -0.001      -0.001       0.000       0.000       0.000       0.000

  Specific indirect 51
    OBGEST
    PAYER
    FAGE
    SOCADV
    MHISP            0.000       0.000       0.000       0.000       0.000       0.000       0.000

  Specific indirect 52
    OBGEST
    MEDUC
    CIG0
    SOCADV
    MHISP            0.000       0.000       0.000       0.000       0.000       0.000       0.000

  Specific indirect 53
    OBGEST
    WIC
    MEDUC
    CIG0
    MHISP            0.000       0.000       0.000       0.000       0.000       0.000       0.000

  Specific indirect 54
    OBGEST
    WIC
    MEDUC
    SOCADV
    MHISP            0.000       0.000       0.000       0.000       0.000       0.000       0.000

  Specific indirect 55
    OBGEST
    WIC
    MAGE
    CIG0
    MHISP            0.000       0.000       0.000       0.000       0.000       0.000       0.000

  Specific indirect 56
    OBGEST
    WIC
    MAGE
    SOCADV
    MHISP            0.000       0.000       0.000       0.000       0.000       0.000       0.000

  Specific indirect 57
    OBGEST
    PRGBP
    PAYER
    SOCADV
    MHISP            0.003       0.004       0.004       0.005       0.006       0.007       0.007

  Specific indirect 58
    OBGEST
    PRGBP
    MEDUC
    CIG0
    MHISP           -0.001      -0.001      -0.001      -0.001       0.000       0.000       0.000

  Specific indirect 59
    OBGEST
    PRGBP
    MEDUC
    SOCADV
    MHISP            0.003       0.003       0.004       0.005       0.007       0.007       0.008

  Specific indirect 60
    OBGEST
    PRGBP
    CIG0
    SOCADV
    MHISP           -0.002      -0.001      -0.001      -0.001       0.000       0.000       0.000

  Specific indirect 61
    OBGEST
    PRGBP
    WIC
    MEDUC
    MHISP            0.000       0.000       0.000       0.000       0.000       0.000       0.000

  Specific indirect 62
    OBGEST
    PRGBP
    WIC
    MAGE
    MHISP            0.000       0.000       0.000       0.000       0.000       0.000       0.000

  Specific indirect 63
    OBGEST
    PRGBP
    WIC
    SOCADV
    MHISP            0.002       0.003       0.003       0.004       0.005       0.006       0.006

  Specific indirect 64
    OBGEST
    PRGBP
    FAGE
    SOCADV
    MHISP           -0.003      -0.002      -0.002      -0.002      -0.001      -0.001      -0.001

  Specific indirect 65
    OBGEST
    PRGBP
    MAGE
    CIG0
    MHISP            0.000       0.000       0.000       0.000       0.000       0.000       0.000

  Specific indirect 66
```
