## Supplementary material for "Disentangling effects of ethnicity, deprivation, and payment source on obstetric outcomes in American primigravidae: A structural equation model of observational data": Addendum 2 - Mplus output for Bayesian estimation of realistic model (part 3 of 4)

```
    OBGEST
    PRGBP
    MAGE
    SOCADV
    MHISP            0.004       0.004       0.004       0.005       0.006       0.006       0.006

  Specific indirect 67
    OBGEST
    PRGBP
    MHT
    SOCADV
    MHISP            0.000       0.000       0.000       0.000       0.001       0.001       0.001

  Specific indirect 68
    OBGEST
    PRGBP
    BMI
    MEDUC
    MHISP            0.002       0.002       0.002       0.002       0.002       0.002       0.002

  Specific indirect 69
    OBGEST
    PRGBP
    BMI
    CIG0
    MHISP           -0.001      -0.001      -0.001      -0.001       0.000       0.000       0.000

  Specific indirect 70
    OBGEST
    PRGBP
    BMI
    MAGE
    MHISP           -0.001      -0.001      -0.001      -0.001       0.000       0.000       0.000

  Specific indirect 71
    OBGEST
    PRGBP
    BMI
    SOCADV
    MHISP           -0.015      -0.015      -0.015      -0.014      -0.014      -0.013      -0.013

  Specific indirect 72
    OBGEST
    PRGDM
    PAYER
    SOCADV
    MHISP           -0.001       0.000       0.000       0.000       0.001       0.001       0.002

  Specific indirect 73
    OBGEST
    PRGDM
    MEDUC
    CIG0
    MHISP            0.000       0.000       0.000       0.000       0.000       0.000       0.000

  Specific indirect 74
    OBGEST
    PRGDM
    MEDUC
    SOCADV
    MHISP           -0.001      -0.001      -0.001       0.000       0.001       0.001       0.001

  Specific indirect 75
    OBGEST
    PRGDM
    CIG0
    SOCADV
    MHISP           -0.002      -0.002      -0.002      -0.002      -0.002      -0.001      -0.001

  Specific indirect 76
    OBGEST
    PRGDM
    WIC
    MEDUC
    MHISP            0.000       0.000       0.000       0.000       0.000       0.000       0.000

  Specific indirect 77
    OBGEST
    PRGDM
    WIC
    MAGE
    MHISP            0.000       0.000       0.000       0.000       0.000       0.000       0.000

  Specific indirect 78
    OBGEST
    PRGDM
    WIC
    SOCADV
    MHISP           -0.001      -0.001      -0.001       0.000       0.000       0.000       0.001

  Specific indirect 79
    OBGEST
    PRGDM
    FAGE
    SOCADV
    MHISP            0.000       0.000       0.000       0.001       0.001       0.001       0.001

  Specific indirect 80
    OBGEST
    PRGDM
    MAGE
    CIG0
    MHISP            0.000       0.000       0.000       0.000       0.000       0.000       0.000

  Specific indirect 81
    OBGEST
    PRGDM
    MAGE
    SOCADV
    MHISP            0.007       0.007       0.008       0.008       0.008       0.009       0.009

  Specific indirect 82
    OBGEST
    PRGDM
    MHT
    SOCADV
    MHISP           -0.001      -0.001      -0.001      -0.001      -0.001      -0.001      -0.001

  Specific indirect 83
    OBGEST
    PRGDM
    BMI
    MEDUC
    MHISP            0.001       0.001       0.001       0.001       0.001       0.001       0.001

  Specific indirect 84
    OBGEST
    PRGDM
    BMI
    CIG0
    MHISP           -0.001       0.000       0.000       0.000       0.000       0.000       0.000

  Specific indirect 85
    OBGEST
    PRGDM
    BMI
    MAGE
    MHISP            0.000       0.000       0.000       0.000       0.000       0.000       0.000

  Specific indirect 86
    OBGEST
    PRGDM
    BMI
    SOCADV
    MHISP           -0.007      -0.007      -0.007      -0.007      -0.006      -0.006      -0.006

  Specific indirect 87
    OBGEST
    MAGE
    CIG0
    SOCADV
    MHISP            0.000       0.000       0.000       0.000       0.000       0.000       0.000

  Specific indirect 88
    OBGEST
    BMI
    MEDUC
    CIG0
    MHISP            0.001       0.001       0.001       0.001       0.001       0.001       0.001

  Specific indirect 89
    OBGEST
    BMI
    MEDUC
    SOCADV
    MHISP           -0.007      -0.007      -0.007      -0.006      -0.006      -0.006      -0.005

  Specific indirect 90
    OBGEST
    BMI
    CIG0
    SOCADV
    MHISP            0.000       0.000       0.000       0.000       0.000       0.000       0.000

  Specific indirect 91
    OBGEST
    BMI
    MAGE
    CIG0
    MHISP            0.000       0.000       0.000       0.000       0.000       0.000       0.000

  Specific indirect 92
    OBGEST
    BMI
    MAGE
    SOCADV
    MHISP           -0.006      -0.006      -0.006      -0.006      -0.005      -0.005      -0.005

  Specific indirect 93
    OBGEST
    PRECAREM
    PAYER
    SOCADV
    MHISP            0.002       0.002       0.002       0.002       0.002       0.002       0.003

  Specific indirect 94
    OBGEST
    PRECAREM
    MEDUC
    CIG0
    MHISP            0.000       0.000       0.000       0.000       0.000       0.000       0.000

  Specific indirect 95
    OBGEST
    PRECAREM
    MEDUC
    SOCADV
    MHISP            0.001       0.001       0.001       0.001       0.001       0.001       0.001

  Specific indirect 96
    OBGEST
    PRECAREM
    CIG0
    SOCADV
    MHISP            0.000       0.000       0.000       0.000       0.000       0.000       0.000

  Specific indirect 97
    OBGEST
    PRECAREM
    WIC
    MEDUC
    MHISP            0.000       0.000       0.000       0.000       0.000       0.000       0.000

  Specific indirect 98
    OBGEST
    PRECAREM
    WIC
    MAGE
    MHISP            0.000       0.000       0.000       0.000       0.000       0.000       0.000

  Specific indirect 99
    OBGEST
    PRECAREM
    WIC
    SOCADV
    MHISP           -0.001      -0.001      -0.001      -0.001      -0.001      -0.001      -0.001

  Specific indirect 100
    OBGEST
    PRECAREM
    MAGE
    CIG0
    MHISP            0.000       0.000       0.000       0.000       0.000       0.000       0.000

  Specific indirect 101
    OBGEST
    PRECAREM
    MAGE
    SOCADV
    MHISP            0.000       0.000       0.000       0.001       0.001       0.001       0.001

  Specific indirect 102
    OBGEST
    PRECAREM
    BMI
    MEDUC
    MHISP            0.000       0.000       0.000       0.000       0.000       0.000       0.000

  Specific indirect 103
    OBGEST
    PRECAREM
    BMI
    CIG0
    MHISP            0.000       0.000       0.000       0.000       0.000       0.000       0.000

  Specific indirect 104
    OBGEST
    PRECAREM
    BMI
    MAGE
    MHISP            0.000       0.000       0.000       0.000       0.000       0.000       0.000

  Specific indirect 105
    OBGEST
    PRECAREM
    BMI
    SOCADV
    MHISP            0.000       0.000       0.000       0.000       0.000       0.000       0.000

  Specific indirect 106
    OBGEST
    PAYER
    FEDUC
    FAGE
    SOCADV
    MHISP            0.000       0.000       0.000       0.000       0.000       0.000       0.000

  Specific indirect 107
    OBGEST
    WIC
    MEDUC
    CIG0
    SOCADV
    MHISP            0.000       0.000       0.000       0.000       0.000       0.000       0.000

  Specific indirect 108
    OBGEST
    WIC
    MAGE
    CIG0
    SOCADV
    MHISP            0.000       0.000       0.000       0.000       0.000       0.000       0.000

  Specific indirect 109
    OBGEST
    PRGBP
    PAYER
    FEDUC
    SOCADV
    MHISP           -0.001       0.000       0.000       0.000       0.000       0.000       0.000

  Specific indirect 110
    OBGEST
    PRGBP
    PAYER
    FAGE
    SOCADV
    MHISP            0.000       0.000       0.000       0.000       0.000       0.000       0.000

  Specific indirect 111
    OBGEST
    PRGBP
    MEDUC
    CIG0
    SOCADV
    MHISP            0.000       0.000       0.000       0.000       0.000       0.000       0.000

  Specific indirect 112
    OBGEST
    PRGBP
    WIC
    MEDUC
    CIG0
    MHISP            0.000       0.000       0.000       0.000       0.000       0.000       0.000

  Specific indirect 113
    OBGEST
    PRGBP
    WIC
    MEDUC
    SOCADV
    MHISP            0.000       0.000       0.000       0.000       0.000       0.000       0.000

  Specific indirect 114
    OBGEST
    PRGBP
    WIC
    MAGE
    CIG0
    MHISP            0.000       0.000       0.000       0.000       0.000       0.000       0.000

  Specific indirect 115
    OBGEST
    PRGBP
    WIC
    MAGE
    SOCADV
    MHISP            0.000       0.000       0.000       0.000       0.000       0.000       0.000

  Specific indirect 116
    OBGEST
    PRGBP
    MAGE
    CIG0
    SOCADV
    MHISP            0.000       0.000       0.000       0.000       0.000       0.000       0.000

  Specific indirect 117
    OBGEST
    PRGBP
    BMI
    MEDUC
    CIG0
    MHISP           -0.001      -0.001      -0.001      -0.001      -0.001      -0.001       0.000

  Specific indirect 118
    OBGEST
    PRGBP
    BMI
    MEDUC
    SOCADV
    MHISP            0.004       0.004       0.004       0.005       0.005       0.005       0.005

  Specific indirect 119
    OBGEST
    PRGBP
    BMI
    CIG0
    SOCADV
    MHISP            0.000       0.000       0.000       0.000       0.000       0.000       0.000

  Specific indirect 120
    OBGEST
    PRGBP
    BMI
    MAGE
    CIG0
    MHISP            0.000       0.000       0.000       0.000       0.000       0.000       0.000

  Specific indirect 121
    OBGEST
    PRGBP
    BMI
    MAGE
    SOCADV
    MHISP            0.004       0.004       0.004       0.004       0.004       0.004       0.005

  Specific indirect 122
    OBGEST
    PRGDM
    PAYER
    FEDUC
    SOCADV
    MHISP            0.000       0.000       0.000       0.000       0.000       0.000       0.000

  Specific indirect 123
    OBGEST
    PRGDM
    PAYER
    FAGE
    SOCADV
    MHISP            0.000       0.000       0.000       0.000       0.000       0.000       0.000

  Specific indirect 124
    OBGEST
    PRGDM
    MEDUC
    CIG0
    SOCADV
    MHISP            0.000       0.000       0.000       0.000       0.000       0.000       0.000

  Specific indirect 125
    OBGEST
    PRGDM
    WIC
    MEDUC
    CIG0
    MHISP            0.000       0.000       0.000       0.000       0.000       0.000       0.000

  Specific indirect 126
    OBGEST
    PRGDM
    WIC
    MEDUC
    SOCADV
    MHISP            0.000       0.000       0.000       0.000       0.000       0.000       0.000

  Specific indirect 127
    OBGEST
    PRGDM
    WIC
    MAGE
    CIG0
    MHISP            0.000       0.000       0.000       0.000       0.000       0.000       0.000

  Specific indirect 128
    OBGEST
    PRGDM
    WIC
    MAGE
    SOCADV
    MHISP            0.000       0.000       0.000       0.000       0.000       0.000       0.000

  Specific indirect 129
    OBGEST
    PRGDM
    MAGE
    CIG0
    SOCADV
    MHISP            0.000       0.000       0.000       0.000       0.000       0.000       0.000

  Specific indirect 130
    OBGEST
    PRGDM
    BMI
    MEDUC
    CIG0
    MHISP            0.000       0.000       0.000       0.000       0.000       0.000       0.000

  Specific indirect 131
    OBGEST
    PRGDM
    BMI
    MEDUC
    SOCADV
    MHISP            0.002       0.002       0.002       0.002       0.002       0.002       0.003

  Specific indirect 132
    OBGEST
    PRGDM
    BMI
    CIG0
    SOCADV
    MHISP            0.000       0.000       0.000       0.000       0.000       0.000       0.000

  Specific indirect 133
    OBGEST
    PRGDM
    BMI
    MAGE
    CIG0
    MHISP            0.000       0.000       0.000       0.000       0.000       0.000       0.000

  Specific indirect 134
    OBGEST
    PRGDM
    BMI
    MAGE
    SOCADV
    MHISP            0.002       0.002       0.002       0.002       0.002       0.002       0.002

  Specific indirect 135
    OBGEST
    BMI
    MEDUC
    CIG0
    SOCADV
    MHISP            0.000       0.000       0.000       0.000       0.000       0.000       0.000

  Specific indirect 136
    OBGEST
    BMI
    MAGE
    CIG0
    SOCADV
    MHISP            0.000       0.000       0.000       0.000       0.000       0.000       0.000

  Specific indirect 137
    OBGEST
    PRECAREM
    PAYER
    FEDUC
    SOCADV
    MHISP            0.000       0.000       0.000       0.000       0.000       0.000       0.000

  Specific indirect 138
    OBGEST
    PRECAREM
    PAYER
    FAGE
    SOCADV
    MHISP            0.000       0.000       0.000       0.000       0.000       0.000       0.000

  Specific indirect 139
    OBGEST
    PRECAREM
    MEDUC
    CIG0
    SOCADV
    MHISP            0.000       0.000       0.000       0.000       0.000       0.000       0.000

  Specific indirect 140
    OBGEST
    PRECAREM
    WIC
    MEDUC
    CIG0
    MHISP            0.000       0.000       0.000       0.000       0.000       0.000       0.000

  Specific indirect 141
    OBGEST
    PRECAREM
    WIC
    MEDUC
    SOCADV
    MHISP            0.000       0.000       0.000       0.000       0.000       0.000       0.000

  Specific indirect 142
    OBGEST
    PRECAREM
    WIC
    MAGE
    CIG0
    MHISP            0.000       0.000       0.000       0.000       0.000       0.000       0.000

  Specific indirect 143
    OBGEST
    PRECAREM
    WIC
    MAGE
    SOCADV
    MHISP            0.000       0.000       0.000       0.000       0.000       0.000       0.000

  Specific indirect 144
    OBGEST
    PRECAREM
    MAGE
    CIG0
    SOCADV
    MHISP            0.000       0.000       0.000       0.000       0.000       0.000       0.000

  Specific indirect 145
    OBGEST
    PRECAREM
    BMI
    MEDUC
    CIG0
    MHISP            0.000       0.000       0.000       0.000       0.000       0.000       0.000

  Specific indirect 146
    OBGEST
    PRECAREM
    BMI
    MEDUC
    SOCADV
    MHISP            0.000       0.000       0.000       0.000       0.000       0.000       0.000

  Specific indirect 147
    OBGEST
    PRECAREM
    BMI
    CIG0
    SOCADV
    MHISP            0.000       0.000       0.000       0.000       0.000       0.000       0.000

  Specific indirect 148
    OBGEST
    PRECAREM
    BMI
    MAGE
    CIG0
    MHISP            0.000       0.000       0.000       0.000       0.000       0.000       0.000

  Specific indirect 149
    OBGEST
    PRECAREM
    BMI
    MAGE
    SOCADV
    MHISP            0.000       0.000       0.000       0.000       0.000       0.000       0.000

  Specific indirect 150
    OBGEST
    PRGBP
    PAYER
    FEDUC
    FAGE
    SOCADV
    MHISP            0.000       0.000       0.000       0.000       0.000       0.000       0.000

  Specific indirect 151
    OBGEST
    PRGBP
    WIC
    MEDUC
    CIG0
    SOCADV
    MHISP            0.000       0.000       0.000       0.000       0.000       0.000       0.000

  Specific indirect 152
    OBGEST
    PRGBP
    WIC
    MAGE
    CIG0
    SOCADV
    MHISP            0.000       0.000       0.000       0.000       0.000       0.000       0.000

  Specific indirect 153
    OBGEST
    PRGBP
    BMI
    MEDUC
    CIG0
    SOCADV
    MHISP            0.000       0.000       0.000       0.000       0.000       0.000       0.000

  Specific indirect 154
    OBGEST
    PRGBP
    BMI
    MAGE
    CIG0
    SOCADV
    MHISP            0.000       0.000       0.000       0.000       0.000       0.000       0.000

  Specific indirect 155
    OBGEST
    PRGDM
    PAYER
    FEDUC
    FAGE
    SOCADV
    MHISP            0.000       0.000       0.000       0.000       0.000       0.000       0.000

  Specific indirect 156
    OBGEST
    PRGDM
    WIC
    MEDUC
    CIG0
    SOCADV
    MHISP            0.000       0.000       0.000       0.000       0.000       0.000       0.000

  Specific indirect 157
    OBGEST
    PRGDM
    WIC
    MAGE
    CIG0
    SOCADV
    MHISP            0.000       0.000       0.000       0.000       0.000       0.000       0.000

  Specific indirect 158
    OBGEST
    PRGDM
    BMI
    MEDUC
    CIG0
    SOCADV
    MHISP            0.000       0.000       0.000       0.000       0.000       0.000       0.000

  Specific indirect 159
    OBGEST
    PRGDM
    BMI
    MAGE
    CIG0
    SOCADV
    MHISP            0.000       0.000       0.000       0.000       0.000       0.000       0.000

  Specific indirect 160
    OBGEST
    PRECAREM
    PAYER
    FEDUC
    FAGE
    SOCADV
    MHISP            0.000       0.000       0.000       0.000       0.000       0.000       0.000

  Specific indirect 161
    OBGEST
    PRECAREM
    WIC
    MEDUC
    CIG0
    SOCADV
    MHISP            0.000       0.000       0.000       0.000       0.000       0.000       0.000

  Specific indirect 162
    OBGEST
    PRECAREM
    WIC
    MAGE
    CIG0
    SOCADV
    MHISP            0.000       0.000       0.000       0.000       0.000       0.000       0.000

  Specific indirect 163
    OBGEST
    PRECAREM
    BMI
    MEDUC
    CIG0
    SOCADV
    MHISP            0.000       0.000       0.000       0.000       0.000       0.000       0.000

  Specific indirect 164
    OBGEST
    PRECAREM
    BMI
    MAGE
    CIG0
    SOCADV
    MHISP            0.000       0.000       0.000       0.000       0.000       0.000       0.000

  Direct
    OBGEST
    MHISP           -0.062      -0.058      -0.056      -0.045      -0.035      -0.033      -0.029


Effects from OTHM to OBGEST

  Total             -0.158      -0.154      -0.151      -0.139      -0.126      -0.125      -0.119
  Total indirect    -0.021      -0.017      -0.015      -0.005       0.005       0.007       0.011

  Specific indirect 1
    OBGEST
    PAYER
    OTHM             0.002       0.003       0.004       0.007       0.010       0.010       0.011

  Specific indirect 2
    OBGEST
    MEDUC
    OTHM             0.001       0.002       0.002       0.003       0.005       0.005       0.005

  Specific indirect 3
    OBGEST
    CIG0
    OTHM            -0.003      -0.002      -0.001       0.001       0.003       0.003       0.004

  Specific indirect 4
    OBGEST
    WIC
    OTHM             0.000       0.001       0.001       0.004       0.006       0.006       0.007

  Specific indirect 5
    OBGEST
    PRGBP
    OTHM             0.009       0.012       0.013       0.021       0.028       0.030       0.033

  Specific indirect 6
    OBGEST
    PRGDM
    OTHM            -0.075      -0.073      -0.073      -0.069      -0.065      -0.064      -0.063

  Specific indirect 7
    OBGEST
    MAGE
    OTHM             0.000       0.000       0.000       0.000       0.000       0.000       0.000

  Specific indirect 8
    OBGEST
    MHT
    OTHM            -0.034      -0.033      -0.033      -0.031      -0.029      -0.028      -0.028

  Specific indirect 9
    OBGEST
    BMI
    OTHM            -0.029      -0.029      -0.029      -0.027      -0.026      -0.026      -0.025

  Specific indirect 10
    OBGEST
    PRECAREM
    OTHM             0.004       0.004       0.004       0.005       0.006       0.006       0.006

  Specific indirect 11
    OBGEST
    SOCADV
    OTHM             0.037       0.041       0.043       0.054       0.065       0.068       0.072

  Specific indirect 12
    OBGEST
    PAYER
    SOCADV
    OTHM            -0.014      -0.013      -0.013      -0.009      -0.005      -0.004      -0.003

  Specific indirect 13
    OBGEST
    MEDUC
    CIG0
    OTHM            -0.001      -0.001      -0.001       0.000       0.000       0.000       0.000

  Specific indirect 14
    OBGEST
    MEDUC
    SOCADV
    OTHM            -0.016      -0.015      -0.014      -0.010      -0.006      -0.005      -0.003

  Specific indirect 15
    OBGEST
    CIG0
    SOCADV
    OTHM            -0.002      -0.002      -0.001       0.001       0.002       0.003       0.003

  Specific indirect 16
    OBGEST
    WIC
    MEDUC
    OTHM             0.000       0.000       0.000       0.000       0.000       0.000       0.000

  Specific indirect 17
    OBGEST
    WIC
    MAGE
    OTHM             0.000       0.000       0.000       0.000       0.000       0.000       0.000

  Specific indirect 18
    OBGEST
    WIC
    SOCADV
    OTHM            -0.010      -0.009      -0.008      -0.005      -0.002      -0.001       0.000

  Specific indirect 19
    OBGEST
    PRGBP
    PAYER
    OTHM             0.003       0.004       0.004       0.006       0.007       0.007       0.008

  Specific indirect 20
    OBGEST
    PRGBP
    MEDUC
    OTHM             0.001       0.002       0.002       0.002       0.003       0.003       0.004

  Specific indirect 21
    OBGEST
    PRGBP
    CIG0
    OTHM            -0.001       0.000       0.000       0.001       0.002       0.002       0.003

  Specific indirect 22
    OBGEST
    PRGBP
    WIC
    OTHM             0.002       0.003       0.003       0.004       0.005       0.005       0.006

  Specific indirect 23
    OBGEST
    PRGBP
    MAGE
    OTHM             0.000       0.000       0.000       0.000       0.000       0.000       0.000

  Specific indirect 24
    OBGEST
    PRGBP
    MHT
    OTHM             0.004       0.004       0.005       0.006       0.007       0.007       0.007

  Specific indirect 25
    OBGEST
    PRGBP
    BMI
    OTHM             0.019       0.019       0.019       0.020       0.021       0.021       0.022

  Specific indirect 26
    OBGEST
    PRGBP
    SOCADV
    OTHM             0.024       0.026       0.027       0.033       0.038       0.040       0.042

  Specific indirect 27
    OBGEST
    PRGDM
    PAYER
    OTHM            -0.001       0.000       0.000       0.001       0.001       0.001       0.002

  Specific indirect 28
    OBGEST
    PRGDM
    MEDUC
    OTHM            -0.001       0.000       0.000       0.000       0.000       0.000       0.001

  Specific indirect 29
    OBGEST
    PRGDM
    CIG0
    OTHM             0.002       0.002       0.002       0.003       0.004       0.004       0.004

  Specific indirect 30
    OBGEST
    PRGDM
    WIC
    OTHM            -0.001      -0.001      -0.001       0.000       0.000       0.000       0.001

  Specific indirect 31
    OBGEST
    PRGDM
    MAGE
    OTHM             0.000       0.000       0.000       0.000       0.000       0.000       0.001

  Specific indirect 32
    OBGEST
    PRGDM
    MHT
    OTHM            -0.010      -0.010      -0.010      -0.009      -0.009      -0.009      -0.008

  Specific indirect 33
    OBGEST
    PRGDM
    BMI
    OTHM             0.009       0.009       0.009       0.010       0.010       0.010       0.010

  Specific indirect 34
    OBGEST
    PRGDM
    SOCADV
    OTHM            -0.001       0.000       0.001       0.004       0.006       0.007       0.008

  Specific indirect 35
    OBGEST
    FAGE
    SOCADV
    OTHM            -0.002      -0.002      -0.001       0.000       0.001       0.001       0.002

  Specific indirect 36
    OBGEST
    MAGE
    CIG0
    OTHM             0.000       0.000       0.000       0.000       0.000       0.000       0.000

  Specific indirect 37
    OBGEST
    MAGE
    SOCADV
    OTHM            -0.002      -0.001       0.000       0.002       0.004       0.004       0.005

  Specific indirect 38
    OBGEST
    MHT
    SOCADV
    OTHM             0.003       0.003       0.003       0.004       0.004       0.004       0.004

  Specific indirect 39
    OBGEST
    BMI
    MEDUC
    OTHM            -0.003      -0.003      -0.003      -0.003      -0.003      -0.002      -0.002

  Specific indirect 40
    OBGEST
    BMI
    CIG0
    OTHM             0.000       0.000       0.000       0.000       0.001       0.001       0.001

  Specific indirect 41
    OBGEST
    BMI
    MAGE
    OTHM             0.000       0.000       0.000       0.000       0.000       0.000       0.000

  Specific indirect 42
    OBGEST
    BMI
    SOCADV
    OTHM            -0.029      -0.028      -0.028      -0.026      -0.024      -0.024      -0.023

  Specific indirect 43
    OBGEST
    PRECAREM
    PAYER
    OTHM             0.002       0.002       0.002       0.002       0.003       0.003       0.003

  Specific indirect 44
    OBGEST
    PRECAREM
    MEDUC
    OTHM             0.000       0.000       0.000       0.000       0.001       0.001       0.001

  Specific indirect 45
    OBGEST
    PRECAREM
    CIG0
    OTHM            -0.001      -0.001      -0.001       0.000       0.000       0.000       0.000

  Specific indirect 46
    OBGEST
    PRECAREM
    WIC
    OTHM            -0.001      -0.001      -0.001      -0.001      -0.001      -0.001      -0.001

  Specific indirect 47
    OBGEST
    PRECAREM
    MAGE
    OTHM             0.000       0.000       0.000       0.000       0.000       0.000       0.000

  Specific indirect 48
    OBGEST
    PRECAREM
    BMI
    OTHM             0.000       0.000       0.000       0.000       0.000       0.000       0.000

  Specific indirect 49
    OBGEST
    PRECAREM
    SOCADV
    OTHM            -0.001      -0.001      -0.001      -0.001       0.000       0.000       0.000

  Specific indirect 50
    OBGEST
    PAYER
    FEDUC
    SOCADV
    OTHM             0.000       0.000       0.000       0.001       0.001       0.001       0.001

  Specific indirect 51
    OBGEST
    PAYER
    FAGE
    SOCADV
    OTHM             0.000       0.000       0.000       0.000       0.000       0.000       0.000

  Specific indirect 52
    OBGEST
    MEDUC
    CIG0
    SOCADV
    OTHM            -0.001      -0.001      -0.001       0.000       0.000       0.000       0.000

  Specific indirect 53
    OBGEST
    WIC
    MEDUC
    CIG0
    OTHM             0.000       0.000       0.000       0.000       0.000       0.000       0.000

  Specific indirect 54
    OBGEST
    WIC
    MEDUC
    SOCADV
    OTHM             0.000       0.000       0.000       0.000       0.000       0.000       0.000

  Specific indirect 55
    OBGEST
    WIC
    MAGE
    CIG0
    OTHM             0.000       0.000       0.000       0.000       0.000       0.000       0.000

  Specific indirect 56
    OBGEST
    WIC
    MAGE
    SOCADV
    OTHM            -0.001      -0.001       0.000       0.000       0.000       0.000       0.000

  Specific indirect 57
    OBGEST
    PRGBP
    PAYER
    SOCADV
    OTHM            -0.010      -0.009      -0.009      -0.007      -0.005      -0.005      -0.004

  Specific indirect 58
    OBGEST
    PRGBP
    MEDUC
    CIG0
    OTHM             0.000       0.000       0.000       0.000       0.000       0.000       0.000

  Specific indirect 59
    OBGEST
    PRGBP
    MEDUC
    SOCADV
    OTHM            -0.011      -0.010      -0.010      -0.007      -0.005      -0.005      -0.004

  Specific indirect 60
    OBGEST
    PRGBP
    CIG0
    SOCADV
    OTHM            -0.001       0.000       0.000       0.001       0.002       0.002       0.002

  Specific indirect 61
    OBGEST
    PRGBP
    WIC
    MEDUC
    OTHM             0.000       0.000       0.000       0.000       0.000       0.000       0.000

  Specific indirect 62
    OBGEST
    PRGBP
    WIC
    MAGE
    OTHM             0.000       0.000       0.000       0.000       0.000       0.000       0.000

  Specific indirect 63
    OBGEST
    PRGBP
    WIC
    SOCADV
    OTHM            -0.008      -0.008      -0.007      -0.006      -0.004      -0.004      -0.003

  Specific indirect 64
    OBGEST
    PRGBP
    FAGE
    SOCADV
    OTHM             0.002       0.002       0.002       0.002       0.003       0.003       0.003

  Specific indirect 65
    OBGEST
    PRGBP
    MAGE
    CIG0
    OTHM             0.000       0.000       0.000       0.000       0.000       0.000       0.000

  Specific indirect 66
    OBGEST
    PRGBP
    MAGE
    SOCADV
    OTHM            -0.008      -0.008      -0.008      -0.006      -0.005      -0.005      -0.005

  Specific indirect 67
    OBGEST
    PRGBP
    MHT
    SOCADV
    OTHM            -0.001      -0.001      -0.001      -0.001      -0.001      -0.001       0.000

  Specific indirect 68
    OBGEST
    PRGBP
    BMI
    MEDUC
    OTHM             0.002       0.002       0.002       0.002       0.002       0.002       0.002

  Specific indirect 69
    OBGEST
    PRGBP
    BMI
    CIG0
    OTHM            -0.001       0.000       0.000       0.000       0.000       0.000       0.000

  Specific indirect 70
    OBGEST
    PRGBP
    BMI
    MAGE
    OTHM             0.000       0.000       0.000       0.000       0.000       0.000       0.000

  Specific indirect 71
    OBGEST
    PRGBP
    BMI
    SOCADV
    OTHM             0.018       0.018       0.019       0.020       0.021       0.021       0.021

  Specific indirect 72
    OBGEST
    PRGDM
    PAYER
    SOCADV
    OTHM            -0.002      -0.002      -0.002      -0.001       0.000       0.001       0.001

  Specific indirect 73
    OBGEST
    PRGDM
    MEDUC
    CIG0
    OTHM             0.000       0.000       0.000       0.000       0.000       0.000       0.000

  Specific indirect 74
    OBGEST
    PRGDM
    MEDUC
    SOCADV
    OTHM            -0.002      -0.001      -0.001       0.000       0.001       0.001       0.002

  Specific indirect 75
    OBGEST
    PRGDM
    CIG0
    SOCADV
    OTHM             0.002       0.002       0.002       0.003       0.003       0.003       0.003

  Specific indirect 76
    OBGEST
    PRGDM
    WIC
    MEDUC
    OTHM             0.000       0.000       0.000       0.000       0.000       0.000       0.000

  Specific indirect 77
    OBGEST
    PRGDM
    WIC
    MAGE
    OTHM             0.000       0.000       0.000       0.000       0.000       0.000       0.000

  Specific indirect 78
    OBGEST
    PRGDM
    WIC
    SOCADV
    OTHM            -0.001      -0.001       0.000       0.000       0.001       0.001       0.002

  Specific indirect 79
    OBGEST
    PRGDM
    FAGE
    SOCADV
    OTHM            -0.001      -0.001      -0.001      -0.001      -0.001       0.000       0.000

  Specific indirect 80
    OBGEST
    PRGDM
    MAGE
    CIG0
    OTHM             0.000       0.000       0.000       0.000       0.000       0.000       0.000

  Specific indirect 81
    OBGEST
    PRGDM
    MAGE
    SOCADV
    OTHM            -0.012      -0.012      -0.012      -0.011      -0.010      -0.010      -0.010

  Specific indirect 82
    OBGEST
    PRGDM
    MHT
    SOCADV
    OTHM             0.001       0.001       0.001       0.001       0.001       0.001       0.001

  Specific indirect 83
    OBGEST
    PRGDM
    BMI
    MEDUC
    OTHM             0.001       0.001       0.001       0.001       0.001       0.001       0.001

  Specific indirect 84
    OBGEST
    PRGDM
    BMI
    CIG0
    OTHM             0.000       0.000       0.000       0.000       0.000       0.000       0.000

  Specific indirect 85
    OBGEST
    PRGDM
    BMI
    MAGE
    OTHM             0.000       0.000       0.000       0.000       0.000       0.000       0.000

  Specific indirect 86
    OBGEST
    PRGDM
    BMI
    SOCADV
    OTHM             0.008       0.009       0.009       0.009       0.010       0.010       0.010

  Specific indirect 87
    OBGEST
    MAGE
    CIG0
    SOCADV
    OTHM             0.000       0.000       0.000       0.000       0.000       0.000       0.000

  Specific indirect 88
    OBGEST
    BMI
    MEDUC
    CIG0
    OTHM             0.000       0.000       0.000       0.000       0.000       0.000       0.000

  Specific indirect 89
    OBGEST
    BMI
    MEDUC
    SOCADV
    OTHM             0.007       0.008       0.008       0.009       0.009       0.010       0.010

  Specific indirect 90
    OBGEST
    BMI
    CIG0
    SOCADV
    OTHM             0.000       0.000       0.000       0.000       0.001       0.001       0.001

  Specific indirect 91
    OBGEST
    BMI
    MAGE
    CIG0
    OTHM             0.000       0.000       0.000       0.000       0.000       0.000       0.000

  Specific indirect 92
    OBGEST
    BMI
    MAGE
    SOCADV
    OTHM             0.007       0.007       0.007       0.008       0.008       0.008       0.009

  Specific indirect 93
    OBGEST
    PRECAREM
    PAYER
    SOCADV
    OTHM            -0.003      -0.003      -0.003      -0.003      -0.003      -0.003      -0.003

  Specific indirect 94
    OBGEST
    PRECAREM
    MEDUC
    CIG0
    OTHM             0.000       0.000       0.000       0.000       0.000       0.000       0.000

  Specific indirect 95
    OBGEST
    PRECAREM
    MEDUC
    SOCADV
    OTHM            -0.002      -0.002      -0.002      -0.001      -0.001      -0.001      -0.001

  Specific indirect 96
    OBGEST
    PRECAREM
    CIG0
    SOCADV
    OTHM            -0.001       0.000       0.000       0.000       0.000       0.000       0.000

  Specific indirect 97
    OBGEST
    PRECAREM
    WIC
    MEDUC
    OTHM             0.000       0.000       0.000       0.000       0.000       0.000       0.000

  Specific indirect 98
    OBGEST
    PRECAREM
    WIC
    MAGE
    OTHM             0.000       0.000       0.000       0.000       0.000       0.000       0.000

  Specific indirect 99
    OBGEST
    PRECAREM
    WIC
    SOCADV
    OTHM             0.001       0.001       0.001       0.001       0.002       0.002       0.002

  Specific indirect 100
    OBGEST
    PRECAREM
    MAGE
    CIG0
    OTHM             0.000       0.000       0.000       0.000       0.000       0.000       0.000

  Specific indirect 101
    OBGEST
    PRECAREM
    MAGE
    SOCADV
    OTHM            -0.001      -0.001      -0.001      -0.001      -0.001      -0.001      -0.001

  Specific indirect 102
    OBGEST
    PRECAREM
    BMI
    MEDUC
    OTHM             0.000       0.000       0.000       0.000       0.000       0.000       0.000

  Specific indirect 103
    OBGEST
    PRECAREM
    BMI
    CIG0
    OTHM             0.000       0.000       0.000       0.000       0.000       0.000       0.000

  Specific indirect 104
    OBGEST
    PRECAREM
    BMI
    MAGE
    OTHM             0.000       0.000       0.000       0.000       0.000       0.000       0.000

  Specific indirect 105
    OBGEST
    PRECAREM
    BMI
    SOCADV
    OTHM             0.000       0.000       0.000       0.000       0.000       0.000       0.000

  Specific indirect 106
    OBGEST
    PAYER
    FEDUC
    FAGE
    SOCADV
    OTHM             0.000       0.000       0.000       0.000       0.000       0.000       0.000

  Specific indirect 107
    OBGEST
    WIC
    MEDUC
    CIG0
    SOCADV
    OTHM             0.000       0.000       0.000       0.000       0.000       0.000       0.000

  Specific indirect 108
    OBGEST
    WIC
    MAGE
    CIG0
    SOCADV
    OTHM             0.000       0.000       0.000       0.000       0.000       0.000       0.000

  Specific indirect 109
    OBGEST
    PRGBP
    PAYER
    FEDUC
    SOCADV
    OTHM             0.000       0.000       0.000       0.000       0.001       0.001       0.001

  Specific indirect 110
    OBGEST
    PRGBP
    PAYER
    FAGE
    SOCADV
    OTHM             0.000       0.000       0.000       0.000       0.000       0.000       0.000

  Specific indirect 111
    OBGEST
    PRGBP
    MEDUC
    CIG0
    SOCADV
    OTHM             0.000       0.000       0.000       0.000       0.000       0.000       0.000

  Specific indirect 112
    OBGEST
    PRGBP
    WIC
    MEDUC
    CIG0
    OTHM             0.000       0.000       0.000       0.000       0.000       0.000       0.000

  Specific indirect 113
    OBGEST
    PRGBP
    WIC
    MEDUC
    SOCADV
    OTHM             0.000       0.000       0.000       0.000       0.000       0.000       0.000

  Specific indirect 114
    OBGEST
    PRGBP
    WIC
    MAGE
    CIG0
    OTHM             0.000       0.000       0.000       0.000       0.000       0.000       0.000

  Specific indirect 115
    OBGEST
    PRGBP
    WIC
    MAGE
    SOCADV
    OTHM             0.000       0.000       0.000       0.000       0.000       0.000       0.000

  Specific indirect 116
    OBGEST
    PRGBP
    MAGE
    CIG0
    SOCADV
    OTHM             0.000       0.000       0.000       0.000       0.000       0.000       0.000

  Specific indirect 117
    OBGEST
    PRGBP
    BMI
    MEDUC
    CIG0
    OTHM             0.000       0.000       0.000       0.000       0.000       0.000       0.000

  Specific indirect 118
    OBGEST
    PRGBP
    BMI
    MEDUC
    SOCADV
    OTHM            -0.007      -0.007      -0.007      -0.006      -0.006      -0.006      -0.006

  Specific indirect 119
    OBGEST
    PRGBP
    BMI
    CIG0
    SOCADV
    OTHM             0.000       0.000       0.000       0.000       0.000       0.000       0.000

  Specific indirect 120
    OBGEST
    PRGBP
    BMI
    MAGE
    CIG0
    OTHM             0.000       0.000       0.000       0.000       0.000       0.000       0.000

  Specific indirect 121
    OBGEST
    PRGBP
    BMI
    MAGE
    SOCADV
    OTHM            -0.006      -0.006      -0.006      -0.006      -0.006      -0.006      -0.005

  Specific indirect 122
    OBGEST
    PRGDM
    PAYER
    FEDUC
    SOCADV
    OTHM             0.000       0.000       0.000       0.000       0.000       0.000       0.000

  Specific indirect 123
    OBGEST
    PRGDM
    PAYER
    FAGE
    SOCADV
    OTHM             0.000       0.000       0.000       0.000       0.000       0.000       0.000

  Specific indirect 124
    OBGEST
    PRGDM
    MEDUC
    CIG0
    SOCADV
    OTHM             0.000       0.000       0.000       0.000       0.000       0.000       0.000

  Specific indirect 125
    OBGEST
    PRGDM
    WIC
    MEDUC
    CIG0
    OTHM             0.000       0.000       0.000       0.000       0.000       0.000       0.000

  Specific indirect 126
    OBGEST
    PRGDM
    WIC
    MEDUC
    SOCADV
    OTHM             0.000       0.000       0.000       0.000       0.000       0.000       0.000

  Specific indirect 127
    OBGEST
    PRGDM
    WIC
    MAGE
    CIG0
    OTHM             0.000       0.000       0.000       0.000       0.000       0.000       0.000

  Specific indirect 128
    OBGEST
    PRGDM
    WIC
    MAGE
    SOCADV
    OTHM             0.000       0.000       0.000       0.000       0.000       0.000       0.000

  Specific indirect 129
    OBGEST
    PRGDM
    MAGE
    CIG0
    SOCADV
    OTHM             0.000       0.000       0.000       0.000       0.000       0.000       0.000

  Specific indirect 130
    OBGEST
    PRGDM
    BMI
    MEDUC
    CIG0
    OTHM             0.000       0.000       0.000       0.000       0.000       0.000       0.000

  Specific indirect 131
    OBGEST
    PRGDM
    BMI
    MEDUC
    SOCADV
    OTHM            -0.003      -0.003      -0.003      -0.003      -0.003      -0.003      -0.003

  Specific indirect 132
    OBGEST
    PRGDM
    BMI
    CIG0
    SOCADV
    OTHM             0.000       0.000       0.000       0.000       0.000       0.000       0.000

  Specific indirect 133
    OBGEST
    PRGDM
    BMI
    MAGE
    CIG0
    OTHM             0.000       0.000       0.000       0.000       0.000       0.000       0.000

  Specific indirect 134
    OBGEST
    PRGDM
    BMI
    MAGE
    SOCADV
    OTHM            -0.003      -0.003      -0.003      -0.003      -0.003      -0.003      -0.003

  Specific indirect 135
    OBGEST
    BMI
    MEDUC
    CIG0
    SOCADV
    OTHM             0.000       0.000       0.000       0.000       0.000       0.000       0.000

  Specific indirect 136
    OBGEST
    BMI
    MAGE
    CIG0
    SOCADV
    OTHM             0.000       0.000       0.000       0.000       0.000       0.000       0.000

  Specific indirect 137
    OBGEST
    PRECAREM
    PAYER
    FEDUC
    SOCADV
    OTHM             0.000       0.000       0.000       0.000       0.000       0.000       0.000

  Specific indirect 138
    OBGEST
    PRECAREM
    PAYER
    FAGE
    SOCADV
    OTHM             0.000       0.000       0.000       0.000       0.000       0.000       0.000

  Specific indirect 139
    OBGEST
    PRECAREM
    MEDUC
    CIG0
    SOCADV
    OTHM             0.000       0.000       0.000       0.000       0.000       0.000       0.000

  Specific indirect 140
    OBGEST
    PRECAREM
    WIC
    MEDUC
    CIG0
    OTHM             0.000       0.000       0.000       0.000       0.000       0.000       0.000

  Specific indirect 141
    OBGEST
    PRECAREM
    WIC
    MEDUC
    SOCADV
    OTHM             0.000       0.000       0.000       0.000       0.000       0.000       0.000

  Specific indirect 142
    OBGEST
    PRECAREM
    WIC
    MAGE
    CIG0
    OTHM             0.000       0.000       0.000       0.000       0.000       0.000       0.000

  Specific indirect 143
    OBGEST
    PRECAREM
    WIC
    MAGE
    SOCADV
    OTHM             0.000       0.000       0.000       0.000       0.000       0.000       0.000

  Specific indirect 144
    OBGEST
    PRECAREM
    MAGE
    CIG0
    SOCADV
    OTHM             0.000       0.000       0.000       0.000       0.000       0.000       0.000

  Specific indirect 145
    OBGEST
    PRECAREM
    BMI
    MEDUC
    CIG0
    OTHM             0.000       0.000       0.000       0.000       0.000       0.000       0.000

  Specific indirect 146
    OBGEST
    PRECAREM
    BMI
    MEDUC
    SOCADV
    OTHM             0.000       0.000       0.000       0.000       0.000       0.000       0.000

  Specific indirect 147
    OBGEST
    PRECAREM
    BMI
    CIG0
    SOCADV
    OTHM             0.000       0.000       0.000       0.000       0.000       0.000       0.000

  Specific indirect 148
    OBGEST
    PRECAREM
    BMI
    MAGE
    CIG0
    OTHM             0.000       0.000       0.000       0.000       0.000       0.000       0.000

  Specific indirect 149
    OBGEST
    PRECAREM
    BMI
    MAGE
    SOCADV
    OTHM             0.000       0.000       0.000       0.000       0.000       0.000       0.000

  Specific indirect 150
    OBGEST
    PRGBP
    PAYER
    FEDUC
    FAGE
    SOCADV
    OTHM             0.000       0.000       0.000       0.000       0.000       0.000       0.000

  Specific indirect 151
    OBGEST
    PRGBP
    WIC
    MEDUC
    CIG0
    SOCADV
    OTHM             0.000       0.000       0.000       0.000       0.000       0.000       0.000

  Specific indirect 152
    OBGEST
    PRGBP
    WIC
    MAGE
    CIG0
    SOCADV
    OTHM             0.000       0.000       0.000       0.000       0.000       0.000       0.000

  Specific indirect 153
    OBGEST
    PRGBP
    BMI
    MEDUC
    CIG0
    SOCADV
    OTHM             0.000       0.000       0.000       0.000       0.000       0.000       0.000

  Specific indirect 154
    OBGEST
    PRGBP
    BMI
    MAGE
    CIG0
    SOCADV
    OTHM             0.000       0.000       0.000       0.000       0.000       0.000       0.000

  Specific indirect 155
    OBGEST
    PRGDM
    PAYER
    FEDUC
    FAGE
    SOCADV
    OTHM             0.000       0.000       0.000       0.000       0.000       0.000       0.000

  Specific indirect 156
    OBGEST
    PRGDM
    WIC
    MEDUC
    CIG0
    SOCADV
    OTHM             0.000       0.000       0.000       0.000       0.000       0.000       0.000

  Specific indirect 157
    OBGEST
    PRGDM
    WIC
    MAGE
    CIG0
    SOCADV
    OTHM             0.000       0.000       0.000       0.000       0.000       0.000       0.000

  Specific indirect 158
    OBGEST
    PRGDM
    BMI
    MEDUC
    CIG0
    SOCADV
    OTHM             0.000       0.000       0.000       0.000       0.000       0.000       0.000

  Specific indirect 159
    OBGEST
    PRGDM
    BMI
    MAGE
    CIG0
    SOCADV
    OTHM             0.000       0.000       0.000       0.000       0.000       0.000       0.000

  Specific indirect 160
    OBGEST
    PRECAREM
    PAYER
    FEDUC
    FAGE
    SOCADV
    OTHM             0.000       0.000       0.000       0.000       0.000       0.000       0.000

  Specific indirect 161
    OBGEST
    PRECAREM
    WIC
    MEDUC
    CIG0
    SOCADV
    OTHM             0.000       0.000       0.000       0.000       0.000       0.000       0.000

  Specific indirect 162
    OBGEST
    PRECAREM
    WIC
    MAGE
    CIG0
    SOCADV
    OTHM             0.000       0.000       0.000       0.000       0.000       0.000       0.000

  Specific indirect 163
    OBGEST
    PRECAREM
    BMI
    MEDUC
    CIG0
    SOCADV
    OTHM             0.000       0.000       0.000       0.000       0.000       0.000       0.000

  Specific indirect 164
    OBGEST
    PRECAREM
    BMI
    MAGE
    CIG0
    SOCADV
    OTHM             0.000       0.000       0.000       0.000       0.000       0.000       0.000

  Direct
    OBGEST
    OTHM            -0.157      -0.151      -0.148      -0.134      -0.119      -0.117      -0.111


Effects from AFRAMF to OBGEST

  Total             -0.098      -0.094      -0.092      -0.079      -0.067      -0.065      -0.060
  Total indirect     0.011       0.014       0.015       0.024       0.033       0.034       0.037

  Specific indirect 1
    OBGEST
    PAYER
    AFRAMF           0.001       0.001       0.001       0.002       0.003       0.003       0.004

  Specific indirect 2
    OBGEST
    CIG0
    AFRAMF          -0.002      -0.001      -0.001       0.000       0.002       0.002       0.003

  Specific indirect 3
    OBGEST
    WIC
    AFRAMF           0.000       0.001       0.001       0.002       0.004       0.004       0.004

  Specific indirect 4
    OBGEST
    PRGBP
    AFRAMF           0.026       0.029       0.030       0.037       0.044       0.045       0.048

  Specific indirect 5
    OBGEST
    PRGDM
    AFRAMF           0.014       0.015       0.016       0.020       0.024       0.024       0.026

  Specific indirect 6
    OBGEST
    FAGE
    AFRAMF           0.000       0.000       0.000       0.000       0.000       0.000       0.000

  Specific indirect 7
    OBGEST
    PRECAREM
    AFRAMF           0.003       0.003       0.003       0.004       0.005       0.005       0.005

  Specific indirect 8
    OBGEST
    SOCADV
    AFRAMF          -0.091      -0.086      -0.083      -0.069      -0.055      -0.053      -0.047

  Specific indirect 9
    OBGEST
    PAYER
    FEDUC
    AFRAMF           0.000       0.000       0.000       0.000       0.000       0.000       0.000

  Specific indirect 10
    OBGEST
    PAYER
    FAGE
    AFRAMF           0.000       0.000       0.000       0.000       0.000       0.000       0.000

  Specific indirect 11
    OBGEST
    PAYER
    SOCADV
    AFRAMF           0.004       0.006       0.006       0.011       0.016       0.017       0.018

  Specific indirect 12
    OBGEST
    MEDUC
    CIG0
    AFRAMF           0.000       0.000       0.000       0.000       0.000       0.000       0.000

  Specific indirect 13
    OBGEST
    MEDUC
    SOCADV
    AFRAMF           0.004       0.006       0.007       0.012       0.018       0.019       0.021

  Specific indirect 14
    OBGEST
    CIG0
    SOCADV
    AFRAMF          -0.004      -0.004      -0.003      -0.001       0.002       0.002       0.003

  Specific indirect 15
    OBGEST
    WIC
    SOCADV
    AFRAMF           0.000       0.002       0.002       0.007       0.011       0.012       0.013

  Specific indirect 16
    OBGEST
    PRGBP
    PAYER
    AFRAMF           0.001       0.001       0.001       0.002       0.002       0.002       0.003

  Specific indirect 17
    OBGEST
    PRGBP
    CIG0
    AFRAMF           0.000       0.000       0.000       0.001       0.001       0.002       0.002

  Specific indirect 18
    OBGEST
    PRGBP
    WIC
    AFRAMF           0.001       0.002       0.002       0.002       0.003       0.003       0.004

  Specific indirect 19
    OBGEST
    PRGBP
    FAGE
    AFRAMF           0.000       0.000       0.000       0.000       0.001       0.001       0.001

  Specific indirect 20
    OBGEST
    PRGBP
    SOCADV
    AFRAMF          -0.053      -0.050      -0.049      -0.042      -0.035      -0.033      -0.031

  Specific indirect 21
    OBGEST
    PRGDM
    PAYER
    AFRAMF           0.000       0.000       0.000       0.000       0.000       0.000       0.001

  Specific indirect 22
    OBGEST
    PRGDM
    CIG0
    AFRAMF           0.001       0.001       0.001       0.002       0.002       0.002       0.003

  Specific indirect 23
    OBGEST
    PRGDM
    WIC
    AFRAMF          -0.001      -0.001      -0.001       0.000       0.000       0.000       0.000

  Specific indirect 24
    OBGEST
    PRGDM
    FAGE
    AFRAMF           0.000       0.000       0.000       0.000       0.000       0.000       0.000

  Specific indirect 25
    OBGEST
    PRGDM
    SOCADV
    AFRAMF          -0.011      -0.009      -0.008      -0.005      -0.001       0.000       0.001

  Specific indirect 26
    OBGEST
    FAGE
    SOCADV
    AFRAMF          -0.002      -0.001      -0.001       0.000       0.002       0.002       0.003

  Specific indirect 27
    OBGEST
    MAGE
    CIG0
    AFRAMF           0.000       0.000       0.000       0.000       0.000       0.000       0.000

  Specific indirect 28
    OBGEST
    MAGE
    SOCADV
    AFRAMF          -0.006      -0.005      -0.005      -0.002       0.000       0.001       0.002

  Specific indirect 29
    OBGEST
    MHT
    SOCADV
    AFRAMF          -0.005      -0.005      -0.005      -0.005      -0.004      -0.004      -0.004

  Specific indirect 30
    OBGEST
    BMI
    CIG0
    AFRAMF           0.000       0.000       0.000       0.000       0.000       0.000       0.000

  Specific indirect 31
    OBGEST
    BMI
    SOCADV
    AFRAMF           0.030       0.031       0.031       0.034       0.036       0.036       0.037

  Specific indirect 32
    OBGEST
    PRECAREM
    PAYER
    AFRAMF           0.001       0.001       0.001       0.001       0.001       0.001       0.001

  Specific indirect 33
    OBGEST
    PRECAREM
    CIG0
    AFRAMF           0.000       0.000       0.000       0.000       0.000       0.000       0.000

  Specific indirect 34
    OBGEST
    PRECAREM
    WIC
    AFRAMF          -0.001      -0.001      -0.001      -0.001      -0.001      -0.001       0.000

  Specific indirect 35
    OBGEST
    PRECAREM
    SOCADV
    AFRAMF           0.000       0.000       0.000       0.001       0.001       0.001       0.002

  Specific indirect 36
    OBGEST
    PAYER
    FEDUC
    FAGE
    AFRAMF           0.000       0.000       0.000       0.000       0.000       0.000       0.000

  Specific indirect 37
    OBGEST
    PAYER
    FEDUC
    SOCADV
    AFRAMF          -0.001      -0.001      -0.001      -0.001       0.000       0.000       0.000

  Specific indirect 38
    OBGEST
    PAYER
    FAGE
    SOCADV
    AFRAMF           0.000       0.000       0.000       0.000       0.000       0.000       0.000

  Specific indirect 39
    OBGEST
    MEDUC
    CIG0
    SOCADV
    AFRAMF           0.000       0.000       0.000       0.000       0.001       0.001       0.001

  Specific indirect 40
    OBGEST
    WIC
    MEDUC
    CIG0
    AFRAMF           0.000       0.000       0.000       0.000       0.000       0.000       0.000

  Specific indirect 41
    OBGEST
    WIC
    MEDUC
    SOCADV
    AFRAMF          -0.001       0.000       0.000       0.000       0.000       0.000       0.000

  Specific indirect 42
    OBGEST
    WIC
    MAGE
    CIG0
    AFRAMF           0.000       0.000       0.000       0.000       0.000       0.000       0.000

  Specific indirect 43
    OBGEST
    WIC
    MAGE
    SOCADV
    AFRAMF           0.000       0.000       0.000       0.000       0.001       0.001       0.001

  Specific indirect 44
    OBGEST
    PRGBP
    PAYER
    FEDUC
    AFRAMF           0.000       0.000       0.000       0.000       0.000       0.000       0.000

  Specific indirect 45
    OBGEST
    PRGBP
    PAYER
    FAGE
    AFRAMF           0.000       0.000       0.000       0.000       0.000       0.000       0.000

  Specific indirect 46
    OBGEST
    PRGBP
    PAYER
    SOCADV
    AFRAMF           0.005       0.006       0.007       0.009       0.011       0.012       0.013

  Specific indirect 47
    OBGEST
    PRGBP
    MEDUC
    CIG0
    AFRAMF           0.000       0.000       0.000       0.000       0.000       0.000       0.000

  Specific indirect 48
    OBGEST
    PRGBP
    MEDUC
    SOCADV
    AFRAMF           0.005       0.006       0.007       0.009       0.012       0.013       0.014

  Specific indirect 49
    OBGEST
    PRGBP
    CIG0
    SOCADV
    AFRAMF          -0.003      -0.003      -0.002      -0.001       0.000       0.000       0.001

  Specific indirect 50
    OBGEST
    PRGBP
    WIC
    SOCADV
    AFRAMF           0.004       0.005       0.005       0.007       0.009       0.010       0.011

  Specific indirect 51
    OBGEST
    PRGBP
    FAGE
    SOCADV
    AFRAMF          -0.004      -0.004      -0.004      -0.003      -0.002      -0.002      -0.002

  Specific indirect 52
    OBGEST
    PRGBP
    MAGE
    CIG0
    AFRAMF           0.000       0.000       0.000       0.000       0.000       0.000       0.000

  Specific indirect 53
    OBGEST
    PRGBP
    MAGE
    SOCADV
    AFRAMF           0.006       0.007       0.007       0.008       0.010       0.010       0.010

  Specific indirect 54
    OBGEST
    PRGBP
    MHT
    SOCADV
    AFRAMF           0.001       0.001       0.001       0.001       0.001       0.001       0.001

  Specific indirect 55
    OBGEST
    PRGBP
    BMI
    CIG0
    AFRAMF           0.000       0.000       0.000       0.000       0.000       0.000       0.000

  Specific indirect 56
    OBGEST
    PRGBP
    BMI
    SOCADV
    AFRAMF          -0.027      -0.026      -0.026      -0.025      -0.024      -0.024      -0.023

  Specific indirect 57
    OBGEST
    PRGDM
    PAYER
    FEDUC
    AFRAMF           0.000       0.000       0.000       0.000       0.000       0.000       0.000

  Specific indirect 58
    OBGEST
    PRGDM
    PAYER
    FAGE
    AFRAMF           0.000       0.000       0.000       0.000       0.000       0.000       0.000

  Specific indirect 59
    OBGEST
    PRGDM
    PAYER
    SOCADV
    AFRAMF          -0.001      -0.001       0.000       0.001       0.002       0.002       0.003

  Specific indirect 60
    OBGEST
    PRGDM
    MEDUC
    CIG0
    AFRAMF           0.000       0.000       0.000       0.000       0.000       0.000       0.000

  Specific indirect 61
    OBGEST
    PRGDM
    MEDUC
    SOCADV
    AFRAMF          -0.002      -0.002      -0.002       0.000       0.001       0.002       0.002

  Specific indirect 62
    OBGEST
    PRGDM
    CIG0
    SOCADV
    AFRAMF          -0.004      -0.004      -0.004      -0.003      -0.003      -0.002      -0.002

  Specific indirect 63
    OBGEST
    PRGDM
    WIC
    SOCADV
    AFRAMF          -0.002      -0.002      -0.002      -0.001       0.000       0.001       0.001

  Specific indirect 64
    OBGEST
    PRGDM
    FAGE
    SOCADV
    AFRAMF           0.000       0.001       0.001       0.001       0.001       0.001       0.002

  Specific indirect 65
    OBGEST
    PRGDM
    MAGE
    CIG0
    AFRAMF           0.000       0.000       0.000       0.000       0.000       0.000       0.000

  Specific indirect 66
    OBGEST
    PRGDM
    MAGE
    SOCADV
    AFRAMF           0.013       0.013       0.013       0.014       0.015       0.015       0.015

  Specific indirect 67
    OBGEST
    PRGDM
    MHT
    SOCADV
    AFRAMF          -0.002      -0.002      -0.002      -0.001      -0.001      -0.001      -0.001

  Specific indirect 68
    OBGEST
    PRGDM
    BMI
    CIG0
    AFRAMF           0.000       0.000       0.000       0.000       0.000       0.000       0.000

  Specific indirect 69
    OBGEST
    PRGDM
    BMI
    SOCADV
    AFRAMF          -0.013      -0.013      -0.012      -0.012      -0.011      -0.011      -0.011

  Specific indirect 70
    OBGEST
    MAGE
    CIG0
    SOCADV
    AFRAMF           0.000       0.000       0.000       0.000       0.000       0.000       0.000

  Specific indirect 71
    OBGEST
    BMI
    MEDUC
    CIG0
    AFRAMF           0.000       0.000       0.000       0.000       0.000       0.000       0.000

  Specific indirect 72
    OBGEST
    BMI
    MEDUC
    SOCADV
    AFRAMF          -0.013      -0.012      -0.012      -0.011      -0.010      -0.010      -0.010

  Specific indirect 73
    OBGEST
    BMI
    CIG0
    SOCADV
    AFRAMF          -0.001      -0.001      -0.001      -0.001       0.000       0.000       0.000

  Specific indirect 74
    OBGEST
    BMI
    MAGE
    CIG0
    AFRAMF           0.000       0.000       0.000       0.000       0.000       0.000       0.000

  Specific indirect 75
    OBGEST
    BMI
    MAGE
    SOCADV
    AFRAMF          -0.011      -0.011      -0.011      -0.010      -0.009      -0.009      -0.009

  Specific indirect 76
    OBGEST
    PRECAREM
    PAYER
    FEDUC
    AFRAMF           0.000       0.000       0.000       0.000       0.000       0.000       0.000

  Specific indirect 77
    OBGEST
    PRECAREM
    PAYER
    FAGE
    AFRAMF           0.000       0.000       0.000       0.000       0.000       0.000       0.000

  Specific indirect 78
    OBGEST
    PRECAREM
    PAYER
    SOCADV
    AFRAMF           0.004       0.004       0.004       0.004       0.004       0.004       0.004

  Specific indirect 79
    OBGEST
    PRECAREM
    MEDUC
    CIG0
    AFRAMF           0.000       0.000       0.000       0.000       0.000       0.000       0.000

  Specific indirect 80
    OBGEST
    PRECAREM
    MEDUC
    SOCADV
    AFRAMF           0.001       0.002       0.002       0.002       0.002       0.002       0.002

  Specific indirect 81
    OBGEST
    PRECAREM
    CIG0
    SOCADV
    AFRAMF           0.000       0.000       0.000       0.000       0.001       0.001       0.001

  Specific indirect 82
    OBGEST
    PRECAREM
    WIC
    SOCADV
    AFRAMF          -0.002      -0.002      -0.002      -0.002      -0.002      -0.002      -0.001

  Specific indirect 83
    OBGEST
    PRECAREM
    MAGE
    CIG0
    AFRAMF           0.000       0.000       0.000       0.000       0.000       0.000       0.000

  Specific indirect 84
    OBGEST
    PRECAREM
    MAGE
    SOCADV
    AFRAMF           0.001       0.001       0.001       0.001       0.001       0.001       0.001

  Specific indirect 85
    OBGEST
    PRECAREM
    BMI
    CIG0
    AFRAMF           0.000       0.000       0.000       0.000       0.000       0.000       0.000

  Specific indirect 86
    OBGEST
    PRECAREM
    BMI
    SOCADV
    AFRAMF           0.000       0.000       0.000       0.000       0.000       0.000       0.000

  Specific indirect 87
    OBGEST
    PAYER
    FEDUC
    FAGE
    SOCADV
    AFRAMF           0.000       0.000       0.000       0.000       0.000       0.000       0.000

  Specific indirect 88
    OBGEST
    WIC
    MEDUC
    CIG0
    SOCADV
    AFRAMF           0.000       0.000       0.000       0.000       0.000       0.000       0.000

  Specific indirect 89
    OBGEST
    WIC
    MAGE
    CIG0
    SOCADV
    AFRAMF           0.000       0.000       0.000       0.000       0.000       0.000       0.000

  Specific indirect 90
    OBGEST
    PRGBP
    PAYER
    FEDUC
    FAGE
    AFRAMF           0.000       0.000       0.000       0.000       0.000       0.000       0.000

  Specific indirect 91
    OBGEST
    PRGBP
    PAYER
    FEDUC
    SOCADV
    AFRAMF          -0.001      -0.001      -0.001      -0.001       0.000       0.000       0.000

  Specific indirect 92
    OBGEST
    PRGBP
    PAYER
    FAGE
    SOCADV
    AFRAMF           0.000       0.000       0.000       0.000       0.000       0.000       0.000

  Specific indirect 93
    OBGEST
    PRGBP
    MEDUC
    CIG0
    SOCADV
    AFRAMF           0.000       0.000       0.000       0.000       0.000       0.000       0.001

  Specific indirect 94
    OBGEST
    PRGBP
    WIC
    MEDUC
    CIG0
    AFRAMF           0.000       0.000       0.000       0.000       0.000       0.000       0.000

  Specific indirect 95
    OBGEST
    PRGBP
    WIC
    MEDUC
    SOCADV
    AFRAMF          -0.001       0.000       0.000       0.000       0.000       0.000       0.000

  Specific indirect 96
    OBGEST
    PRGBP
    WIC
    MAGE
    CIG0
    AFRAMF           0.000       0.000       0.000       0.000       0.000       0.000       0.000

  Specific indirect 97
    OBGEST
    PRGBP
    WIC
    MAGE
    SOCADV
    AFRAMF           0.000       0.000       0.000       0.000       0.001       0.001       0.001

  Specific indirect 98
    OBGEST
    PRGBP
    MAGE
    CIG0
    SOCADV
    AFRAMF           0.000       0.000       0.000       0.000       0.000       0.000       0.000

  Specific indirect 99
    OBGEST
    PRGBP
    BMI
    MEDUC
    CIG0
    AFRAMF           0.000       0.000       0.000       0.000       0.000       0.000       0.000

  Specific indirect 100
    OBGEST
    PRGBP
    BMI
    MEDUC
    SOCADV
    AFRAMF           0.007       0.008       0.008       0.008       0.009       0.009       0.009

  Specific indirect 101
    OBGEST
    PRGBP
    BMI
    CIG0
    SOCADV
    AFRAMF           0.000       0.000       0.000       0.000       0.001       0.001       0.001

  Specific indirect 102
    OBGEST
    PRGBP
    BMI
    MAGE
    CIG0
    AFRAMF           0.000       0.000       0.000       0.000       0.000       0.000       0.000

  Specific indirect 103
    OBGEST
    PRGBP
    BMI
    MAGE
    SOCADV
    AFRAMF           0.007       0.007       0.007       0.007       0.008       0.008       0.008

  Specific indirect 104
    OBGEST
    PRGDM
    PAYER
    FEDUC
    FAGE
    AFRAMF           0.000       0.000       0.000       0.000       0.000       0.000       0.000

  Specific indirect 105
    OBGEST
    PRGDM
    PAYER
    FEDUC
    SOCADV
    AFRAMF           0.000       0.000       0.000       0.000       0.000       0.000       0.000

  Specific indirect 106
    OBGEST
    PRGDM
    PAYER
    FAGE
    SOCADV
    AFRAMF           0.000       0.000       0.000       0.000       0.000       0.000       0.000

  Specific indirect 107
    OBGEST
    PRGDM
    MEDUC
    CIG0
    SOCADV
    AFRAMF           0.000       0.000       0.000       0.000       0.000       0.000       0.000

  Specific indirect 108
    OBGEST
    PRGDM
    WIC
    MEDUC
    CIG0
    AFRAMF           0.000       0.000       0.000       0.000       0.000       0.000       0.000

  Specific indirect 109
    OBGEST
    PRGDM
    WIC
    MEDUC
    SOCADV
    AFRAMF           0.000       0.000       0.000       0.000       0.000       0.000       0.000

  Specific indirect 110
    OBGEST
    PRGDM
    WIC
    MAGE
    CIG0
    AFRAMF           0.000       0.000       0.000       0.000       0.000       0.000       0.000

  Specific indirect 111
    OBGEST
    PRGDM
    WIC
    MAGE
    SOCADV
    AFRAMF           0.000       0.000       0.000       0.000       0.000       0.000       0.000

  Specific indirect 112
    OBGEST
    PRGDM
    MAGE
    CIG0
    SOCADV
    AFRAMF           0.000       0.000       0.000       0.000       0.000       0.000       0.000

  Specific indirect 113
    OBGEST
    PRGDM
    BMI
    MEDUC
    CIG0
    AFRAMF           0.000       0.000       0.000       0.000       0.000       0.000       0.000

  Specific indirect 114
    OBGEST
    PRGDM
    BMI
    MEDUC
    SOCADV
    AFRAMF           0.003       0.004       0.004       0.004       0.004       0.004       0.004

  Specific indirect 115
    OBGEST
    PRGDM
    BMI
    CIG0
    SOCADV
    AFRAMF           0.000       0.000       0.000       0.000       0.000       0.000       0.000

  Specific indirect 116
    OBGEST
    PRGDM
    BMI
    MAGE
    CIG0
    AFRAMF           0.000       0.000       0.000       0.000       0.000       0.000       0.000

  Specific indirect 117
    OBGEST
    PRGDM
    BMI
    MAGE
    SOCADV
    AFRAMF           0.003       0.003       0.003       0.004       0.004       0.004       0.004

  Specific indirect 118
    OBGEST
    BMI
    MEDUC
    CIG0
    SOCADV
    AFRAMF           0.000       0.000       0.000       0.000       0.000       0.000       0.000

  Specific indirect 119
    OBGEST
    BMI
    MAGE
    CIG0
    SOCADV
    AFRAMF           0.000       0.000       0.000       0.000       0.000       0.000       0.000

  Specific indirect 120
    OBGEST
    PRECAREM
    PAYER
    FEDUC
    FAGE
    AFRAMF           0.000       0.000       0.000       0.000       0.000       0.000       0.000

  Specific indirect 121
    OBGEST
    PRECAREM
    PAYER
    FEDUC
    SOCADV
    AFRAMF           0.000       0.000       0.000       0.000       0.000       0.000       0.000

  Specific indirect 122
    OBGEST
    PRECAREM
    PAYER
    FAGE
    SOCADV
    AFRAMF           0.000       0.000       0.000       0.000       0.000       0.000       0.000

  Specific indirect 123
    OBGEST
    PRECAREM
    MEDUC
    CIG0
    SOCADV
    AFRAMF           0.000       0.000       0.000       0.000       0.000       0.000       0.000

  Specific indirect 124
    OBGEST
    PRECAREM
    WIC
    MEDUC
    CIG0
    AFRAMF           0.000       0.000       0.000       0.000       0.000       0.000       0.000

  Specific indirect 125
    OBGEST
    PRECAREM
    WIC
    MEDUC
    SOCADV
    AFRAMF           0.000       0.000       0.000       0.000       0.000       0.000       0.000

  Specific indirect 126
    OBGEST
    PRECAREM
    WIC
    MAGE
    CIG0
    AFRAMF           0.000       0.000       0.000       0.000       0.000       0.000       0.000

  Specific indirect 127
    OBGEST
    PRECAREM
    WIC
    MAGE
    SOCADV
    AFRAMF           0.000       0.000       0.000       0.000       0.000       0.000       0.000

  Specific indirect 128
    OBGEST
    PRECAREM
    MAGE
    CIG0
    SOCADV
    AFRAMF           0.000       0.000       0.000       0.000       0.000       0.000       0.000

  Specific indirect 129
    OBGEST
    PRECAREM
    BMI
    MEDUC
    CIG0
    AFRAMF           0.000       0.000       0.000       0.000       0.000       0.000       0.000

  Specific indirect 130
    OBGEST
    PRECAREM
    BMI
    MEDUC
    SOCADV
    AFRAMF           0.000       0.000       0.000       0.000       0.000       0.000       0.000

  Specific indirect 131
    OBGEST
    PRECAREM
    BMI
    CIG0
    SOCADV
    AFRAMF           0.000       0.000       0.000       0.000       0.000       0.000       0.000

  Specific indirect 132
    OBGEST
    PRECAREM
    BMI
    MAGE
    CIG0
    AFRAMF           0.000       0.000       0.000       0.000       0.000       0.000       0.000

  Specific indirect 133
    OBGEST
    PRECAREM
    BMI
    MAGE
    SOCADV
    AFRAMF           0.000       0.000       0.000       0.000       0.000       0.000       0.000

  Specific indirect 134
    OBGEST
    PRGBP
    PAYER
    FEDUC
    FAGE
    SOCADV
    AFRAMF           0.000       0.000       0.000       0.000       0.000       0.000       0.000

  Specific indirect 135
    OBGEST
    PRGBP
    WIC
    MEDUC
    CIG0
    SOCADV
    AFRAMF           0.000       0.000       0.000       0.000       0.000       0.000       0.000

  Specific indirect 136
    OBGEST
    PRGBP
    WIC
    MAGE
    CIG0
    SOCADV
    AFRAMF           0.000       0.000       0.000       0.000       0.000       0.000       0.000

  Specific indirect 137
    OBGEST
    PRGBP
    BMI
    MEDUC
    CIG0
    SOCADV
    AFRAMF           0.000       0.000       0.000       0.000       0.000       0.000       0.000

  Specific indirect 138
    OBGEST
    PRGBP
    BMI
    MAGE
    CIG0
    SOCADV
    AFRAMF           0.000       0.000       0.000       0.000       0.000       0.000       0.000

  Specific indirect 139
    OBGEST
    PRGDM
    PAYER
    FEDUC
    FAGE
    SOCADV
    AFRAMF           0.000       0.000       0.000       0.000       0.000       0.000       0.000

  Specific indirect 140
    OBGEST
    PRGDM
    WIC
    MEDUC
    CIG0
    SOCADV
    AFRAMF           0.000       0.000       0.000       0.000       0.000       0.000       0.000

  Specific indirect 141
    OBGEST
    PRGDM
    WIC
    MAGE
    CIG0
    SOCADV
    AFRAMF           0.000       0.000       0.000       0.000       0.000       0.000       0.000

  Specific indirect 142
    OBGEST
    PRGDM
    BMI
    MEDUC
    CIG0
    SOCADV
    AFRAMF           0.000       0.000       0.000       0.000       0.000       0.000       0.000

  Specific indirect 143
    OBGEST
    PRGDM
    BMI
    MAGE
    CIG0
    SOCADV
    AFRAMF           0.000       0.000       0.000       0.000       0.000       0.000       0.000

  Specific indirect 144
    OBGEST
    PRECAREM
    PAYER
    FEDUC
    FAGE
    SOCADV
    AFRAMF           0.000       0.000       0.000       0.000       0.000       0.000       0.000

  Specific indirect 145
    OBGEST
    PRECAREM
    WIC
    MEDUC
    CIG0
    SOCADV
    AFRAMF           0.000       0.000       0.000       0.000       0.000       0.000       0.000

  Specific indirect 146
    OBGEST
    PRECAREM
    WIC
    MAGE
    CIG0
    SOCADV
    AFRAMF           0.000       0.000       0.000       0.000       0.000       0.000       0.000

  Specific indirect 147
    OBGEST
    PRECAREM
    BMI
    MEDUC
    CIG0
    SOCADV
    AFRAMF           0.000       0.000       0.000       0.000       0.000       0.000       0.000

  Specific indirect 148
    OBGEST
    PRECAREM
    BMI
    MAGE
    CIG0
    SOCADV
    AFRAMF           0.000       0.000       0.000       0.000       0.000       0.000       0.000

  Direct
    OBGEST
    AFRAMF          -0.125      -0.120      -0.117      -0.103      -0.090      -0.087      -0.082


Effects from FHISP to OBGEST

  Total             -0.061      -0.058      -0.056      -0.047      -0.038      -0.037      -0.033
  Total indirect    -0.004      -0.001       0.000       0.007       0.014       0.016       0.018

  Specific indirect 1
    OBGEST
    PAYER
    FHISP            0.001       0.001       0.001       0.002       0.002       0.002       0.003

  Specific indirect 2
    OBGEST
    CIG0
    FHISP           -0.004      -0.003      -0.002       0.001       0.004       0.004       0.006

  Specific indirect 3
    OBGEST
    WIC
    FHISP            0.000       0.001       0.001       0.002       0.003       0.003       0.004

  Specific indirect 4
    OBGEST
    PRGBP
    FHISP            0.020       0.022       0.023       0.028       0.033       0.034       0.036

  Specific indirect 5
    OBGEST
    PRGDM
    FHISP            0.002       0.003       0.003       0.006       0.009       0.010       0.011

  Specific indirect 6
    OBGEST
    FAGE
    FHISP            0.000       0.000       0.000       0.000       0.000       0.000       0.000

  Specific indirect 7
    OBGEST
    PRECAREM
    FHISP            0.001       0.001       0.001       0.002       0.002       0.002       0.003

  Specific indirect 8
    OBGEST
    SOCADV
    FHISP           -0.077      -0.072      -0.069      -0.058      -0.046      -0.044      -0.040

  Specific indirect 9
    OBGEST
    PAYER
    FEDUC
    FHISP            0.000       0.000       0.000       0.000       0.000       0.000       0.000

  Specific indirect 10
    OBGEST
    PAYER
    FAGE
    FHISP            0.000       0.000       0.000       0.000       0.000       0.000       0.000

  Specific indirect 11
    OBGEST
    PAYER
    SOCADV
    FHISP            0.003       0.005       0.005       0.009       0.013       0.014       0.015

  Specific indirect 12
    OBGEST
    MEDUC
    CIG0
    FHISP           -0.001      -0.001      -0.001      -0.001       0.000       0.000       0.000

  Specific indirect 13
    OBGEST
    MEDUC
    SOCADV
    FHISP            0.004       0.005       0.006       0.010       0.015       0.016       0.017

  Specific indirect 14
    OBGEST
    CIG0
    SOCADV
    FHISP           -0.004      -0.003      -0.003      -0.001       0.001       0.002       0.002

  Specific indirect 15
    OBGEST
    WIC
    SOCADV
    FHISP            0.000       0.001       0.002       0.006       0.009       0.010       0.011

  Specific indirect 16
    OBGEST
    PRGBP
    PAYER
    FHISP            0.001       0.001       0.001       0.001       0.002       0.002       0.002

  Specific indirect 17
    OBGEST
    PRGBP
    CIG0
    FHISP           -0.001       0.000       0.000       0.002       0.003       0.003       0.004

  Specific indirect 18
    OBGEST
    PRGBP
    WIC
    FHISP            0.001       0.001       0.002       0.002       0.003       0.003       0.003

  Specific indirect 19
    OBGEST
    PRGBP
    FAGE
    FHISP            0.000       0.000       0.000       0.000       0.000       0.000       0.000

  Specific indirect 20
    OBGEST
    PRGBP
    SOCADV
    FHISP           -0.045      -0.042      -0.041      -0.035      -0.029      -0.028      -0.026

  Specific indirect 21
    OBGEST
    PRGDM
    PAYER
    FHISP            0.000       0.000       0.000       0.000       0.000       0.000       0.000

  Specific indirect 22
    OBGEST
    PRGDM
    CIG0
    FHISP            0.003       0.003       0.003       0.004       0.005       0.005       0.006

  Specific indirect 23
    OBGEST
    PRGDM
    WIC
    FHISP           -0.001      -0.001      -0.001       0.000       0.000       0.000       0.000

  Specific indirect 24
    OBGEST
    PRGDM
    FAGE
    FHISP            0.000       0.000       0.000       0.000       0.000       0.000       0.000

  Specific indirect 25
    OBGEST
    PRGDM
    SOCADV
    FHISP           -0.009      -0.007      -0.007      -0.004      -0.001       0.000       0.001

  Specific indirect 26
    OBGEST
    FAGE
    SOCADV
    FHISP           -0.002      -0.001      -0.001       0.000       0.002       0.002       0.002

  Specific indirect 27
    OBGEST
    MAGE
    CIG0
    FHISP            0.000       0.000       0.000       0.000       0.000       0.000       0.000

  Specific indirect 28
    OBGEST
    MAGE
    SOCADV
    FHISP           -0.005      -0.005      -0.004      -0.002       0.000       0.001       0.002

  Specific indirect 29
    OBGEST
    MHT
    SOCADV
    FHISP           -0.004      -0.004      -0.004      -0.004      -0.004      -0.004      -0.004

  Specific indirect 30
    OBGEST
    BMI
    CIG0
    FHISP            0.000       0.000       0.000       0.001       0.001       0.001       0.001

  Specific indirect 31
    OBGEST
    BMI
    SOCADV
    FHISP            0.026       0.026       0.026       0.028       0.030       0.030       0.031

  Specific indirect 32
    OBGEST
    PRECAREM
    PAYER
    FHISP            0.000       0.000       0.001       0.001       0.001       0.001       0.001

  Specific indirect 33
    OBGEST
    PRECAREM
    CIG0
    FHISP           -0.001      -0.001      -0.001      -0.001       0.000       0.000       0.000

  Specific indirect 34
    OBGEST
    PRECAREM
    WIC
    FHISP           -0.001      -0.001      -0.001      -0.001       0.000       0.000       0.000

  Specific indirect 35
    OBGEST
    PRECAREM
    SOCADV
    FHISP            0.000       0.000       0.000       0.001       0.001       0.001       0.001

  Specific indirect 36
    OBGEST
    PAYER
    FEDUC
    FAGE
    FHISP            0.000       0.000       0.000       0.000       0.000       0.000       0.000

  Specific indirect 37
    OBGEST
    PAYER
    FEDUC
    SOCADV
    FHISP           -0.001      -0.001      -0.001      -0.001       0.000       0.000       0.000

  Specific indirect 38
    OBGEST
    PAYER
    FAGE
    SOCADV
    FHISP            0.000       0.000       0.000       0.000       0.000       0.000       0.000

  Specific indirect 39
    OBGEST
    MEDUC
    CIG0
    SOCADV
    FHISP            0.000       0.000       0.000       0.000       0.001       0.001       0.001

  Specific indirect 40
    OBGEST
    WIC
    MEDUC
    CIG0
    FHISP            0.000       0.000       0.000       0.000       0.000       0.000       0.000

  Specific indirect 41
    OBGEST
    WIC
    MEDUC
    SOCADV
    FHISP           -0.001       0.000       0.000       0.000       0.000       0.000       0.000

  Specific indirect 42
    OBGEST
    WIC
    MAGE
    CIG0
    FHISP            0.000       0.000       0.000       0.000       0.000       0.000       0.000

  Specific indirect 43
    OBGEST
    WIC
    MAGE
    SOCADV
    FHISP            0.000       0.000       0.000       0.000       0.001       0.001       0.001

  Specific indirect 44
    OBGEST
    PRGBP
    PAYER
    FEDUC
    FHISP            0.000       0.000       0.000       0.000       0.000       0.000       0.000

  Specific indirect 45
    OBGEST
    PRGBP
    PAYER
    FAGE
    FHISP            0.000       0.000       0.000       0.000       0.000       0.000       0.000

  Specific indirect 46
    OBGEST
    PRGBP
    PAYER
    SOCADV
    FHISP            0.004       0.005       0.005       0.007       0.009       0.010       0.011

  Specific indirect 47
    OBGEST
    PRGBP
    MEDUC
    CIG0
    FHISP           -0.001      -0.001      -0.001       0.000       0.000       0.000       0.000

  Specific indirect 48
    OBGEST
    PRGBP
    MEDUC
    SOCADV
    FHISP            0.004       0.005       0.006       0.008       0.010       0.010       0.012

  Specific indirect 49
    OBGEST
    PRGBP
    CIG0
    SOCADV
    FHISP           -0.003      -0.002      -0.002      -0.001       0.000       0.000       0.001

  Specific indirect 50
    OBGEST
    PRGBP
    WIC
    SOCADV
    FHISP            0.003       0.004       0.004       0.006       0.008       0.008       0.009

  Specific indirect 51
    OBGEST
    PRGBP
    FAGE
    SOCADV
    FHISP           -0.004      -0.003      -0.003      -0.003      -0.002      -0.002      -0.002

  Specific indirect 52
    OBGEST
    PRGBP
    MAGE
    CIG0
    FHISP            0.000       0.000       0.000       0.000       0.000       0.000       0.000

  Specific indirect 53
    OBGEST
    PRGBP
    MAGE
    SOCADV
    FHISP            0.005       0.006       0.006       0.007       0.008       0.008       0.009

  Specific indirect 54
    OBGEST
    PRGBP
    MHT
    SOCADV
    FHISP            0.001       0.001       0.001       0.001       0.001       0.001       0.001

  Specific indirect 55
    OBGEST
    PRGBP
    BMI
    CIG0
    FHISP           -0.001      -0.001      -0.001       0.000       0.000       0.000       0.000

  Specific indirect 56
    OBGEST
    PRGBP
    BMI
    SOCADV
    FHISP           -0.022      -0.022      -0.022      -0.021      -0.020      -0.020      -0.020

  Specific indirect 57
    OBGEST
    PRGDM
    PAYER
    FEDUC
    FHISP            0.000       0.000       0.000       0.000       0.000       0.000       0.000

  Specific indirect 58
    OBGEST
    PRGDM
    PAYER
    FAGE
    FHISP            0.000       0.000       0.000       0.000       0.000       0.000       0.000

  Specific indirect 59
    OBGEST
    PRGDM
    PAYER
    SOCADV
    FHISP           -0.001      -0.001       0.000       0.001       0.002       0.002       0.002

  Specific indirect 60
    OBGEST
    PRGDM
    MEDUC
    CIG0
    FHISP            0.000       0.000       0.000       0.000       0.000       0.000       0.000

  Specific indirect 61
    OBGEST
    PRGDM
    MEDUC
    SOCADV
    FHISP           -0.002      -0.001      -0.001       0.000       0.001       0.001       0.002

  Specific indirect 62
    OBGEST
    PRGDM
    CIG0
    SOCADV
    FHISP           -0.004      -0.003      -0.003      -0.003      -0.002      -0.002      -0.002

  Specific indirect 63
    OBGEST
    PRGDM
    WIC
    SOCADV
    FHISP           -0.002      -0.002      -0.001      -0.001       0.000       0.001       0.001

  Specific indirect 64
    OBGEST
    PRGDM
    FAGE
    SOCADV
    FHISP            0.000       0.000       0.001       0.001       0.001       0.001       0.001

  Specific indirect 65
    OBGEST
    PRGDM
    MAGE
    CIG0
    FHISP            0.000       0.000       0.000       0.000       0.000       0.000       0.000

  Specific indirect 66
    OBGEST
    PRGDM
    MAGE
    SOCADV
    FHISP            0.011       0.011       0.011       0.012       0.012       0.013       0.013

  Specific indirect 67
    OBGEST
    PRGDM
    MHT
    SOCADV
    FHISP           -0.001      -0.001      -0.001      -0.001      -0.001      -0.001      -0.001

  Specific indirect 68
    OBGEST
    PRGDM
    BMI
    CIG0
    FHISP            0.000       0.000       0.000       0.000       0.000       0.000       0.000

  Specific indirect 69
    OBGEST
    PRGDM
    BMI
    SOCADV
    FHISP           -0.011      -0.011      -0.010      -0.010      -0.009      -0.009      -0.009

  Specific indirect 70
    OBGEST
    MAGE
    CIG0
    SOCADV
    FHISP            0.000       0.000       0.000       0.000       0.000       0.000       0.000

  Specific indirect 71
    OBGEST
    BMI
    MEDUC
    CIG0
    FHISP            0.000       0.000       0.000       0.001       0.001       0.001       0.001

  Specific indirect 72
    OBGEST
    BMI
    MEDUC
    SOCADV
    FHISP           -0.010      -0.010      -0.010      -0.009      -0.009      -0.008      -0.008

  Specific indirect 73
    OBGEST
    BMI
    CIG0
    SOCADV
    FHISP           -0.001      -0.001      -0.001       0.000       0.000       0.000       0.000

  Specific indirect 74
    OBGEST
    BMI
    MAGE
    CIG0
    FHISP            0.000       0.000       0.000       0.000       0.000       0.000       0.000

  Specific indirect 75
    OBGEST
    BMI
    MAGE
    SOCADV
    FHISP           -0.009      -0.009      -0.009      -0.008      -0.008      -0.008      -0.008

  Specific indirect 76
    OBGEST
    PRECAREM
    PAYER
    FEDUC
    FHISP            0.000       0.000       0.000       0.000       0.000       0.000       0.000

  Specific indirect 77
    OBGEST
    PRECAREM
    PAYER
    FAGE
    FHISP            0.000       0.000       0.000       0.000       0.000       0.000       0.000

  Specific indirect 78
    OBGEST
    PRECAREM
    PAYER
    SOCADV
    FHISP            0.003       0.003       0.003       0.003       0.004       0.004       0.004

  Specific indirect 79
    OBGEST
    PRECAREM
    MEDUC
    CIG0
    FHISP            0.000       0.000       0.000       0.000       0.000       0.000       0.000

  Specific indirect 80
    OBGEST
    PRECAREM
    MEDUC
    SOCADV
    FHISP            0.001       0.001       0.001       0.001       0.002       0.002       0.002

  Specific indirect 81
    OBGEST
    PRECAREM
    CIG0
    SOCADV
    FHISP            0.000       0.000       0.000       0.000       0.000       0.001       0.001

  Specific indirect 82
    OBGEST
    PRECAREM
    WIC
    SOCADV
    FHISP           -0.002      -0.002      -0.002      -0.001      -0.001      -0.001      -0.001

  Specific indirect 83
    OBGEST
    PRECAREM
    MAGE
    CIG0
    FHISP            0.000       0.000       0.000       0.000       0.000       0.000       0.000

  Specific indirect 84
    OBGEST
    PRECAREM
    MAGE
    SOCADV
    FHISP            0.001       0.001       0.001       0.001       0.001       0.001       0.001

  Specific indirect 85
    OBGEST
    PRECAREM
    BMI
    CIG0
    FHISP            0.000       0.000       0.000       0.000       0.000       0.000       0.000

  Specific indirect 86
    OBGEST
    PRECAREM
    BMI
    SOCADV
    FHISP            0.000       0.000       0.000       0.000       0.000       0.000       0.000

  Specific indirect 87
    OBGEST
    PAYER
    FEDUC
    FAGE
    SOCADV
    FHISP            0.000       0.000       0.000       0.000       0.000       0.000       0.000

  Specific indirect 88
    OBGEST
    WIC
    MEDUC
    CIG0
    SOCADV
    FHISP            0.000       0.000       0.000       0.000       0.000       0.000       0.000

  Specific indirect 89
    OBGEST
    WIC
    MAGE
    CIG0
    SOCADV
    FHISP            0.000       0.000       0.000       0.000       0.000       0.000       0.000

  Specific indirect 90
    OBGEST
    PRGBP
    PAYER
    FEDUC
    FAGE
    FHISP            0.000       0.000       0.000       0.000       0.000       0.000       0.000

  Specific indirect 91
    OBGEST
    PRGBP
    PAYER
    FEDUC
    SOCADV
    FHISP           -0.001      -0.001      -0.001       0.000       0.000       0.000       0.000

  Specific indirect 92
    OBGEST
    PRGBP
    PAYER
    FAGE
    SOCADV
    FHISP            0.000       0.000       0.000       0.000       0.000       0.000       0.000

  Specific indirect 93
    OBGEST
    PRGBP
    MEDUC
    CIG0
    SOCADV
    FHISP            0.000       0.000       0.000       0.000       0.000       0.000       0.000

  Specific indirect 94
    OBGEST
    PRGBP
    WIC
    MEDUC
    CIG0
    FHISP            0.000       0.000       0.000       0.000       0.000       0.000       0.000

  Specific indirect 95
    OBGEST
    PRGBP
    WIC
    MEDUC
    SOCADV
    FHISP            0.000       0.000       0.000       0.000       0.000       0.000       0.000

  Specific indirect 96
    OBGEST
    PRGBP
    WIC
    MAGE
    CIG0
    FHISP            0.000       0.000       0.000       0.000       0.000       0.000       0.000

  Specific indirect 97
    OBGEST
    PRGBP
    WIC
    MAGE
    SOCADV
    FHISP            0.000       0.000       0.000       0.000       0.000       0.000       0.001

  Specific indirect 98
    OBGEST
    PRGBP
    MAGE
    CIG0
    SOCADV
    FHISP            0.000       0.000       0.000       0.000       0.000       0.000       0.000

  Specific indirect 99
    OBGEST
    PRGBP
    BMI
    MEDUC
    CIG0
    FHISP            0.000       0.000       0.000       0.000       0.000       0.000       0.000

  Specific indirect 100
    OBGEST
    PRGBP
    BMI
    MEDUC
    SOCADV
    FHISP            0.006       0.006       0.006       0.007       0.007       0.007       0.008

  Specific indirect 101
    OBGEST
    PRGBP
    BMI
    CIG0
    SOCADV
    FHISP            0.000       0.000       0.000       0.000       0.000       0.000       0.001

  Specific indirect 102
    OBGEST
    PRGBP
    BMI
    MAGE
    CIG0
    FHISP            0.000       0.000       0.000       0.000       0.000       0.000       0.000

  Specific indirect 103
    OBGEST
    PRGBP
    BMI
    MAGE
    SOCADV
    FHISP            0.006       0.006       0.006       0.006       0.006       0.007       0.007

  Specific indirect 104
    OBGEST
    PRGDM
    PAYER
    FEDUC
    FAGE
    FHISP            0.000       0.000       0.000       0.000       0.000       0.000       0.000

  Specific indirect 105
    OBGEST
    PRGDM
    PAYER
    FEDUC
    SOCADV
    FHISP            0.000       0.000       0.000       0.000       0.000       0.000       0.000

  Specific indirect 106
    OBGEST
    PRGDM
    PAYER
    FAGE
    SOCADV
    FHISP            0.000       0.000       0.000       0.000       0.000       0.000       0.000

  Specific indirect 107
    OBGEST
    PRGDM
    MEDUC
    CIG0
    SOCADV
    FHISP            0.000       0.000       0.000       0.000       0.000       0.000       0.000

  Specific indirect 108
    OBGEST
    PRGDM
    WIC
    MEDUC
    CIG0
    FHISP            0.000       0.000       0.000       0.000       0.000       0.000       0.000

  Specific indirect 109
    OBGEST
    PRGDM
    WIC
    MEDUC
    SOCADV
    FHISP            0.000       0.000       0.000       0.000       0.000       0.000       0.000

  Specific indirect 110
    OBGEST
    PRGDM
    WIC
    MAGE
    CIG0
    FHISP            0.000       0.000       0.000       0.000       0.000       0.000       0.000

  Specific indirect 111
    OBGEST
    PRGDM
    WIC
    MAGE
    SOCADV
    FHISP            0.000       0.000       0.000       0.000       0.000       0.000       0.000

  Specific indirect 112
    OBGEST
    PRGDM
    MAGE
    CIG0
    SOCADV
    FHISP            0.000       0.000       0.000       0.000       0.000       0.000       0.000

  Specific indirect 113
    OBGEST
    PRGDM
    BMI
    MEDUC
    CIG0
    FHISP            0.000       0.000       0.000       0.000       0.000       0.000       0.000

  Specific indirect 114
    OBGEST
    PRGDM
    BMI
    MEDUC
    SOCADV
    FHISP            0.003       0.003       0.003       0.003       0.004       0.004       0.004

  Specific indirect 115
    OBGEST
    PRGDM
    BMI
    CIG0
    SOCADV
    FHISP            0.000       0.000       0.000       0.000       0.000       0.000       0.000

  Specific indirect 116
    OBGEST
    PRGDM
    BMI
    MAGE
    CIG0
    FHISP            0.000       0.000       0.000       0.000       0.000       0.000       0.000

  Specific indirect 117
    OBGEST
    PRGDM
    BMI
    MAGE
    SOCADV
    FHISP            0.003       0.003       0.003       0.003       0.003       0.003       0.003

  Specific indirect 118
    OBGEST
    BMI
    MEDUC
    CIG0
    SOCADV
    FHISP            0.000       0.000       0.000       0.000       0.000       0.000       0.000

  Specific indirect 119
    OBGEST
    BMI
    MAGE
    CIG0
    SOCADV
    FHISP            0.000       0.000       0.000       0.000       0.000       0.000       0.000

  Specific indirect 120
    OBGEST
    PRECAREM
    PAYER
    FEDUC
    FAGE
    FHISP            0.000       0.000       0.000       0.000       0.000       0.000       0.000

  Specific indirect 121
    OBGEST
    PRECAREM
    PAYER
    FEDUC
    SOCADV
    FHISP            0.000       0.000       0.000       0.000       0.000       0.000       0.000

  Specific indirect 122
    OBGEST
    PRECAREM
    PAYER
    FAGE
    SOCADV
    FHISP            0.000       0.000       0.000       0.000       0.000       0.000       0.000

  Specific indirect 123
    OBGEST
    PRECAREM
    MEDUC
    CIG0
    SOCADV
    FHISP            0.000       0.000       0.000       0.000       0.000       0.000       0.000

  Specific indirect 124
    OBGEST
    PRECAREM
    WIC
    MEDUC
    CIG0
    FHISP            0.000       0.000       0.000       0.000       0.000       0.000       0.000

  Specific indirect 125
    OBGEST
    PRECAREM
    WIC
    MEDUC
    SOCADV
    FHISP            0.000       0.000       0.000       0.000       0.000       0.000       0.000

  Specific indirect 126
    OBGEST
    PRECAREM
    WIC
    MAGE
    CIG0
    FHISP            0.000       0.000       0.000       0.000       0.000       0.000       0.000

  Specific indirect 127
    OBGEST
    PRECAREM
    WIC
    MAGE
    SOCADV
    FHISP            0.000       0.000       0.000       0.000       0.000       0.000       0.000

  Specific indirect 128
    OBGEST
    PRECAREM
    MAGE
    CIG0
    SOCADV
    FHISP            0.000       0.000       0.000       0.000       0.000       0.000       0.000

  Specific indirect 129
    OBGEST
    PRECAREM
    BMI
    MEDUC
    CIG0
    FHISP            0.000       0.000       0.000       0.000       0.000       0.000       0.000

  Specific indirect 130
    OBGEST
    PRECAREM
    BMI
    MEDUC
    SOCADV
    FHISP            0.000       0.000       0.000       0.000       0.000       0.000       0.000

  Specific indirect 131
    OBGEST
    PRECAREM
    BMI
    CIG0
    SOCADV
    FHISP            0.000       0.000       0.000       0.000       0.000       0.000       0.000

  Specific indirect 132
    OBGEST
    PRECAREM
    BMI
    MAGE
    CIG0
    FHISP            0.000       0.000       0.000       0.000       0.000       0.000       0.000

  Specific indirect 133
    OBGEST
    PRECAREM
    BMI
    MAGE
    SOCADV
    FHISP            0.000       0.000       0.000       0.000       0.000       0.000       0.000

  Specific indirect 134
    OBGEST
    PRGBP
    PAYER
    FEDUC
    FAGE
    SOCADV
    FHISP            0.000       0.000       0.000       0.000       0.000       0.000       0.000

  Specific indirect 135
    OBGEST
    PRGBP
    WIC
    MEDUC
    CIG0
    SOCADV
    FHISP            0.000       0.000       0.000       0.000       0.000       0.000       0.000

  Specific indirect 136
    OBGEST
    PRGBP
    WIC
    MAGE
    CIG0
    SOCADV
    FHISP            0.000       0.000       0.000       0.000       0.000       0.000       0.000

  Specific indirect 137
    OBGEST
    PRGBP
    BMI
    MEDUC
    CIG0
    SOCADV
    FHISP            0.000       0.000       0.000       0.000       0.000       0.000       0.000

  Specific indirect 138
    OBGEST
    PRGBP
    BMI
    MAGE
    CIG0
    SOCADV
    FHISP            0.000       0.000       0.000       0.000       0.000       0.000       0.000

  Specific indirect 139
    OBGEST
    PRGDM
    PAYER
    FEDUC
    FAGE
    SOCADV
    FHISP            0.000       0.000       0.000       0.000       0.000       0.000       0.000

  Specific indirect 140
    OBGEST
    PRGDM
    WIC
    MEDUC
    CIG0
    SOCADV
    FHISP            0.000       0.000       0.000       0.000       0.000       0.000       0.000

  Specific indirect 141
    OBGEST
    PRGDM
    WIC
    MAGE
    CIG0
    SOCADV
    FHISP            0.000       0.000       0.000       0.000       0.000       0.000       0.000

  Specific indirect 142
    OBGEST
    PRGDM
    BMI
    MEDUC
    CIG0
    SOCADV
    FHISP            0.000       0.000       0.000       0.000       0.000       0.000       0.000

  Specific indirect 143
    OBGEST
    PRGDM
    BMI
    MAGE
    CIG0
    SOCADV
    FHISP            0.000       0.000       0.000       0.000       0.000       0.000       0.000

  Specific indirect 144
    OBGEST
    PRECAREM
    PAYER
    FEDUC
    FAGE
    SOCADV
    FHISP            0.000       0.000       0.000       0.000       0.000       0.000       0.000

  Specific indirect 145
    OBGEST
    PRECAREM
    WIC
    MEDUC
    CIG0
    SOCADV
    FHISP            0.000       0.000       0.000       0.000       0.000       0.000       0.000

  Specific indirect 146
    OBGEST
    PRECAREM
    WIC
    MAGE
    CIG0
    SOCADV
    FHISP            0.000       0.000       0.000       0.000       0.000       0.000       0.000

  Specific indirect 147
    OBGEST
    PRECAREM
    BMI
    MEDUC
    CIG0
    SOCADV
    FHISP            0.000       0.000       0.000       0.000       0.000       0.000       0.000

  Specific indirect 148
    OBGEST
    PRECAREM
    BMI
    MAGE
    CIG0
    SOCADV
    FHISP            0.000       0.000       0.000       0.000       0.000       0.000       0.000

  Direct
    OBGEST
    FHISP           -0.071      -0.067      -0.065      -0.054      -0.044      -0.042      -0.039


Effects from OTHF to OBGEST

  Total              0.008       0.013       0.015       0.027       0.040       0.043       0.047
  Total indirect     0.044       0.047       0.049       0.058       0.066       0.068       0.071

  Specific indirect 1
    OBGEST
    PAYER
    OTHF             0.001       0.001       0.001       0.002       0.004       0.004       0.004

  Specific indirect 2
    OBGEST
    CIG0
    OTHF            -0.002      -0.001      -0.001       0.000       0.002       0.002       0.003

  Specific indirect 3
    OBGEST
    WIC
    OTHF             0.000       0.001       0.001       0.002       0.004       0.004       0.005

  Specific indirect 4
    OBGEST
    PRGBP
    OTHF             0.047       0.050       0.051       0.059       0.067       0.068       0.071

  Specific indirect 5
    OBGEST
    PRGDM
    OTHF            -0.024      -0.023      -0.022      -0.019      -0.016      -0.015      -0.013

  Specific indirect 6
    OBGEST
    FAGE
    OTHF            -0.001      -0.001       0.000       0.000       0.000       0.000       0.001

  Specific indirect 7
    OBGEST
    PRECAREM
    OTHF             0.002       0.002       0.003       0.003       0.004       0.004       0.004

  Specific indirect 8
    OBGEST
    SOCADV
    OTHF             0.000       0.000       0.000       0.002       0.003       0.003       0.004

  Specific indirect 9
    OBGEST
    PAYER
    FEDUC
    OTHF             0.000       0.000       0.000       0.000       0.000       0.000       0.000

  Specific indirect 10
    OBGEST
    PAYER
    FAGE
    OTHF             0.000       0.000       0.000       0.000       0.000       0.000       0.000

  Specific indirect 11
    OBGEST
    PAYER
    SOCADV
    OTHF            -0.001      -0.001      -0.001       0.000       0.000       0.000       0.000

  Specific indirect 12
    OBGEST
    MEDUC
    CIG0
    OTHF            -0.001       0.000       0.000       0.000       0.000       0.000       0.000

  Specific indirect 13
    OBGEST
    MEDUC
    SOCADV
    OTHF            -0.001      -0.001      -0.001       0.000       0.000       0.000       0.000

  Specific indirect 14
    OBGEST
    CIG0
    SOCADV
    OTHF             0.000       0.000       0.000       0.000       0.000       0.000       0.000

  Specific indirect 15
    OBGEST
    WIC
    SOCADV
    OTHF             0.000       0.000       0.000       0.000       0.000       0.000       0.000

  Specific indirect 16
    OBGEST
    PRGBP
    PAYER
    OTHF             0.001       0.001       0.001       0.002       0.003       0.003       0.003

  Specific indirect 17
    OBGEST
    PRGBP
    CIG0
    OTHF             0.000       0.000       0.000       0.001       0.002       0.002       0.002

  Specific indirect 18
    OBGEST
    PRGBP
    WIC
    OTHF             0.001       0.002       0.002       0.003       0.003       0.004       0.004

  Specific indirect 19
    OBGEST
    PRGBP
    FAGE
    OTHF             0.001       0.001       0.001       0.001       0.001       0.001       0.001

  Specific indirect 20
    OBGEST
    PRGBP
    SOCADV
    OTHF             0.000       0.000       0.000       0.001       0.002       0.002       0.002

  Specific indirect 21
    OBGEST
    PRGDM
    PAYER
    OTHF             0.000       0.000       0.000       0.000       0.000       0.001       0.001

  Specific indirect 22
    OBGEST
    PRGDM
    CIG0
    OTHF             0.001       0.002       0.002       0.002       0.003       0.003       0.003

  Specific indirect 23
    OBGEST
    PRGDM
    WIC
    OTHF            -0.001      -0.001      -0.001       0.000       0.000       0.000       0.000

  Specific indirect 24
    OBGEST
    PRGDM
    FAGE
    OTHF             0.000       0.000       0.000       0.000       0.000       0.000       0.000

  Specific indirect 25
    OBGEST
    PRGDM
    SOCADV
    OTHF             0.000       0.000       0.000       0.000       0.000       0.000       0.000

  Specific indirect 26
    OBGEST
    FAGE
    SOCADV
    OTHF             0.000       0.000       0.000       0.000       0.000       0.000       0.000

  Specific indirect 27
    OBGEST
    MAGE
    CIG0
    OTHF             0.000       0.000       0.000       0.000       0.000       0.000       0.000

  Specific indirect 28
    OBGEST
    MAGE
    SOCADV
    OTHF             0.000       0.000       0.000       0.000       0.000       0.000       0.000

  Specific indirect 29
    OBGEST
    MHT
    SOCADV
    OTHF             0.000       0.000       0.000       0.000       0.000       0.000       0.000

  Specific indirect 30
    OBGEST
    BMI
    CIG0
    OTHF             0.000       0.000       0.000       0.000       0.000       0.000       0.001

  Specific indirect 31
    OBGEST
    BMI
    SOCADV
    OTHF            -0.002      -0.002      -0.001      -0.001       0.000       0.000       0.000

  Specific indirect 32
    OBGEST
    PRECAREM
    PAYER
    OTHF             0.001       0.001       0.001       0.001       0.001       0.001       0.001

  Specific indirect 33
    OBGEST
    PRECAREM
    CIG0
    OTHF             0.000       0.000       0.000       0.000       0.000       0.000       0.000

  Specific indirect 34
    OBGEST
    PRECAREM
    WIC
    OTHF            -0.001      -0.001      -0.001      -0.001      -0.001      -0.001      -0.001

  Specific indirect 35
    OBGEST
    PRECAREM
    SOCADV
    OTHF             0.000       0.000       0.000       0.000       0.000       0.000       0.000

  Specific indirect 36
    OBGEST
    PAYER
    FEDUC
    FAGE
    OTHF             0.000       0.000       0.000       0.000       0.000       0.000       0.000

  Specific indirect 37
    OBGEST
    PAYER
    FEDUC
    SOCADV
    OTHF             0.000       0.000       0.000       0.000       0.000       0.000       0.000

  Specific indirect 38
    OBGEST
    PAYER
    FAGE
    SOCADV
    OTHF             0.000       0.000       0.000       0.000       0.000       0.000       0.000

  Specific indirect 39
    OBGEST
    MEDUC
    CIG0
    SOCADV
    OTHF             0.000       0.000       0.000       0.000       0.000       0.000       0.000

  Specific indirect 40
    OBGEST
    WIC
    MEDUC
    CIG0
    OTHF             0.000       0.000       0.000       0.000       0.000       0.000       0.000

  Specific indirect 41
    OBGEST
    WIC
    MEDUC
    SOCADV
    OTHF             0.000       0.000       0.000       0.000       0.000       0.000       0.000

  Specific indirect 42
    OBGEST
    WIC
    MAGE
    CIG0
    OTHF             0.000       0.000       0.000       0.000       0.000       0.000       0.000

  Specific indirect 43
    OBGEST
    WIC
    MAGE
    SOCADV
    OTHF             0.000       0.000       0.000       0.000       0.000       0.000       0.000

  Specific indirect 44
    OBGEST
    PRGBP
    PAYER
    FEDUC
    OTHF             0.000       0.000       0.000       0.000       0.000       0.000       0.000

  Specific indirect 45
    OBGEST
    PRGBP
    PAYER
    FAGE
    OTHF             0.000       0.000       0.000       0.000       0.000       0.000       0.000

  Specific indirect 46
    OBGEST
    PRGBP
    PAYER
    SOCADV
    OTHF            -0.001       0.000       0.000       0.000       0.000       0.000       0.000

  Specific indirect 47
    OBGEST
    PRGBP
    MEDUC
    CIG0
    OTHF             0.000       0.000       0.000       0.000       0.000       0.000       0.000

  Specific indirect 48
    OBGEST
    PRGBP
    MEDUC
    SOCADV
    OTHF            -0.001       0.000       0.000       0.000       0.000       0.000       0.000

  Specific indirect 49
    OBGEST
    PRGBP
    CIG0
    SOCADV
    OTHF             0.000       0.000       0.000       0.000       0.000       0.000       0.000

  Specific indirect 50
    OBGEST
    PRGBP
    WIC
    SOCADV
    OTHF             0.000       0.000       0.000       0.000       0.000       0.000       0.000

  Specific indirect 51
    OBGEST
    PRGBP
    FAGE
    SOCADV
    OTHF             0.000       0.000       0.000       0.000       0.000       0.000       0.000

  Specific indirect 52
    OBGEST
    PRGBP
    MAGE
    CIG0
    OTHF             0.000       0.000       0.000       0.000       0.000       0.000       0.000

  Specific indirect 53
    OBGEST
    PRGBP
    MAGE
    SOCADV
    OTHF             0.000       0.000       0.000       0.000       0.000       0.000       0.000

  Specific indirect 54
    OBGEST
    PRGBP
    MHT
    SOCADV
    OTHF             0.000       0.000       0.000       0.000       0.000       0.000       0.000

  Specific indirect 55
    OBGEST
    PRGBP
    BMI
    CIG0
    OTHF             0.000       0.000       0.000       0.000       0.000       0.000       0.000

  Specific indirect 56
    OBGEST
    PRGBP
    BMI
    SOCADV
    OTHF             0.000       0.000       0.000       0.001       0.001       0.001       0.001

  Specific indirect 57
    OBGEST
    PRGDM
    PAYER
    FEDUC
    OTHF             0.000       0.000       0.000       0.000       0.000       0.000       0.000

  Specific indirect 58
    OBGEST
    PRGDM
    PAYER
    FAGE
    OTHF             0.000       0.000       0.000       0.000       0.000       0.000       0.000

  Specific indirect 59
    OBGEST
    PRGDM
    PAYER
    SOCADV
    OTHF             0.000       0.000       0.000       0.000       0.000       0.000       0.000

  Specific indirect 60
    OBGEST
    PRGDM
    MEDUC
    CIG0
    OTHF             0.000       0.000       0.000       0.000       0.000       0.000       0.000

  Specific indirect 61
    OBGEST
    PRGDM
    MEDUC
    SOCADV
    OTHF             0.000       0.000       0.000       0.000       0.000       0.000       0.000

  Specific indirect 62
    OBGEST
    PRGDM
    CIG0
    SOCADV
    OTHF             0.000       0.000       0.000       0.000       0.000       0.000       0.000

  Specific indirect 63
    OBGEST
    PRGDM
    WIC
    SOCADV
    OTHF             0.000       0.000       0.000       0.000       0.000       0.000       0.000

  Specific indirect 64
    OBGEST
    PRGDM
    FAGE
    SOCADV
    OTHF             0.000       0.000       0.000       0.000       0.000       0.000       0.000

  Specific indirect 65
    OBGEST
    PRGDM
    MAGE
    CIG0
    OTHF             0.000       0.000       0.000       0.000       0.000       0.000       0.000

  Specific indirect 66
    OBGEST
    PRGDM
    MAGE
    SOCADV
    OTHF            -0.001      -0.001      -0.001       0.000       0.000       0.000       0.000

  Specific indirect 67
    OBGEST
    PRGDM
    MHT
    SOCADV
    OTHF             0.000       0.000       0.000       0.000       0.000       0.000       0.000

  Specific indirect 68
    OBGEST
    PRGDM
    BMI
    CIG0
    OTHF             0.000       0.000       0.000       0.000       0.000       0.000       0.000

  Specific indirect 69
    OBGEST
    PRGDM
    BMI
    SOCADV
    OTHF             0.000       0.000       0.000       0.000       0.001       0.001       0.001

  Specific indirect 70
    OBGEST
    MAGE
    CIG0
    SOCADV
    OTHF             0.000       0.000       0.000       0.000       0.000       0.000       0.000

  Specific indirect 71
    OBGEST
    BMI
    MEDUC
    CIG0
    OTHF             0.000       0.000       0.000       0.000       0.000       0.000       0.000

  Specific indirect 72
    OBGEST
    BMI
    MEDUC
    SOCADV
    OTHF             0.000       0.000       0.000       0.000       0.000       0.001       0.001

  Specific indirect 73
    OBGEST
    BMI
    CIG0
    SOCADV
    OTHF             0.000       0.000       0.000       0.000       0.000       0.000       0.000

  Specific indirect 74
    OBGEST
    BMI
    MAGE
    CIG0
    OTHF             0.000       0.000       0.000       0.000       0.000       0.000       0.000

  Specific indirect 75
    OBGEST
    BMI
    MAGE
    SOCADV
    OTHF             0.000       0.000       0.000       0.000       0.000       0.000       0.001

  Specific indirect 76
    OBGEST
    PRECAREM
    PAYER
    FEDUC
    OTHF             0.000       0.000       0.000       0.000       0.000       0.000       0.000

  Specific indirect 77
    OBGEST
    PRECAREM
    PAYER
    FAGE
    OTHF             0.000       0.000       0.000       0.000       0.000       0.000       0.000

  Specific indirect 78
    OBGEST
    PRECAREM
    PAYER
    SOCADV
    OTHF             0.000       0.000       0.000       0.000       0.000       0.000       0.000

  Specific indirect 79
    OBGEST
    PRECAREM
    MEDUC
    CIG0
    OTHF             0.000       0.000       0.000       0.000       0.000       0.000       0.000

  Specific indirect 80
    OBGEST
    PRECAREM
    MEDUC
    SOCADV
    OTHF             0.000       0.000       0.000       0.000       0.000       0.000       0.000

  Specific indirect 81
    OBGEST
    PRECAREM
    CIG0
    SOCADV
    OTHF             0.000       0.000       0.000       0.000       0.000       0.000       0.000

  Specific indirect 82
    OBGEST
    PRECAREM
    WIC
    SOCADV
    OTHF             0.000       0.000       0.000       0.000       0.000       0.000       0.000

  Specific indirect 83
    OBGEST
    PRECAREM
    MAGE
    CIG0
    OTHF             0.000       0.000       0.000       0.000       0.000       0.000       0.000

  Specific indirect 84
    OBGEST
    PRECAREM
    MAGE
    SOCADV
    OTHF             0.000       0.000       0.000       0.000       0.000       0.000       0.000

  Specific indirect 85
    OBGEST
    PRECAREM
    BMI
    CIG0
    OTHF             0.000       0.000       0.000       0.000       0.000       0.000       0.000

  Specific indirect 86
    OBGEST
    PRECAREM
    BMI
    SOCADV
    OTHF             0.000       0.000       0.000       0.000       0.000       0.000       0.000

  Specific indirect 87
    OBGEST
    PAYER
    FEDUC
    FAGE
    SOCADV
    OTHF             0.000       0.000       0.000       0.000       0.000       0.000       0.000

  Specific indirect 88
    OBGEST
    WIC
    MEDUC
    CIG0
    SOCADV
    OTHF             0.000       0.000       0.000       0.000       0.000       0.000       0.000

  Specific indirect 89
    OBGEST
    WIC
    MAGE
    CIG0
    SOCADV
    OTHF             0.000       0.000       0.000       0.000       0.000       0.000       0.000

  Specific indirect 90
    OBGEST
    PRGBP
    PAYER
    FEDUC
    FAGE
    OTHF             0.000       0.000       0.000       0.000       0.000       0.000       0.000

  Specific indirect 91
    OBGEST
    PRGBP
    PAYER
    FEDUC
    SOCADV
    OTHF             0.000       0.000       0.000       0.000       0.000       0.000       0.000

  Specific indirect 92
    OBGEST
    PRGBP
    PAYER
    FAGE
    SOCADV
    OTHF             0.000       0.000       0.000       0.000       0.000       0.000       0.000

  Specific indirect 93
    OBGEST
    PRGBP
    MEDUC
    CIG0
    SOCADV
    OTHF             0.000       0.000       0.000       0.000       0.000       0.000       0.000

  Specific indirect 94
    OBGEST
    PRGBP
    WIC
    MEDUC
    CIG0
    OTHF             0.000       0.000       0.000       0.000       0.000       0.000       0.000

  Specific indirect 95
    OBGEST
    PRGBP
    WIC
    MEDUC
    SOCADV
    OTHF             0.000       0.000       0.000       0.000       0.000       0.000       0.000

  Specific indirect 96
    OBGEST
    PRGBP
    WIC
    MAGE
    CIG0
    OTHF             0.000       0.000       0.000       0.000       0.000       0.000       0.000

  Specific indirect 97
    OBGEST
    PRGBP
    WIC
    MAGE
    SOCADV
    OTHF             0.000       0.000       0.000       0.000       0.000       0.000       0.000

  Specific indirect 98
    OBGEST
    PRGBP
    MAGE
    CIG0
    SOCADV
    OTHF             0.000       0.000       0.000       0.000       0.000       0.000       0.000

  Specific indirect 99
    OBGEST
    PRGBP
    BMI
    MEDUC
    CIG0
    OTHF             0.000       0.000       0.000       0.000       0.000       0.000       0.000

  Specific indirect 100
    OBGEST
    PRGBP
    BMI
    MEDUC
    SOCADV
    OTHF             0.000       0.000       0.000       0.000       0.000       0.000       0.000

  Specific indirect 101
    OBGEST
    PRGBP
    BMI
    CIG0
    SOCADV
    OTHF             0.000       0.000       0.000       0.000       0.000       0.000       0.000

  Specific indirect 102
    OBGEST
    PRGBP
    BMI
    MAGE
    CIG0
    OTHF             0.000       0.000       0.000       0.000       0.000       0.000       0.000

  Specific indirect 103
    OBGEST
    PRGBP
    BMI
    MAGE
    SOCADV
    OTHF             0.000       0.000       0.000       0.000       0.000       0.000       0.000

  Specific indirect 104
    OBGEST
    PRGDM
    PAYER
    FEDUC
    FAGE
    OTHF             0.000       0.000       0.000       0.000       0.000       0.000       0.000

  Specific indirect 105
    OBGEST
    PRGDM
    PAYER
    FEDUC
    SOCADV
    OTHF             0.000       0.000       0.000       0.000       0.000       0.000       0.000

  Specific indirect 106
    OBGEST
    PRGDM
    PAYER
    FAGE
    SOCADV
    OTHF             0.000       0.000       0.000       0.000       0.000       0.000       0.000

  Specific indirect 107
    OBGEST
    PRGDM
    MEDUC
    CIG0
    SOCADV
    OTHF             0.000       0.000       0.000       0.000       0.000       0.000       0.000

  Specific indirect 108
    OBGEST
    PRGDM
    WIC
    MEDUC
    CIG0
    OTHF             0.000       0.000       0.000       0.000       0.000       0.000       0.000

  Specific indirect 109
    OBGEST
    PRGDM
    WIC
    MEDUC
    SOCADV
    OTHF             0.000       0.000       0.000       0.000       0.000       0.000       0.000

  Specific indirect 110
    OBGEST
    PRGDM
    WIC
    MAGE
    CIG0
    OTHF             0.000       0.000       0.000       0.000       0.000       0.000       0.000

  Specific indirect 111
    OBGEST
    PRGDM
    WIC
    MAGE
    SOCADV
    OTHF             0.000       0.000       0.000       0.000       0.000       0.000       0.000

  Specific indirect 112
    OBGEST
    PRGDM
    MAGE
    CIG0
    SOCADV
    OTHF             0.000       0.000       0.000       0.000       0.000       0.000       0.000

  Specific indirect 113
    OBGEST
    PRGDM
    BMI
    MEDUC
    CIG0
    OTHF             0.000       0.000       0.000       0.000       0.000       0.000       0.000

  Specific indirect 114
    OBGEST
    PRGDM
    BMI
    MEDUC
    SOCADV
    OTHF             0.000       0.000       0.000       0.000       0.000       0.000       0.000

  Specific indirect 115
    OBGEST
    PRGDM
    BMI
    CIG0
    SOCADV
    OTHF             0.000       0.000       0.000       0.000       0.000       0.000       0.000

  Specific indirect 116
    OBGEST
    PRGDM
    BMI
    MAGE
    CIG0
    OTHF             0.000       0.000       0.000       0.000       0.000       0.000       0.000

  Specific indirect 117
    OBGEST
    PRGDM
    BMI
    MAGE
    SOCADV
    OTHF             0.000       0.000       0.000       0.000       0.000       0.000       0.000

  Specific indirect 118
    OBGEST
    BMI
    MEDUC
    CIG0
    SOCADV
    OTHF             0.000       0.000       0.000       0.000       0.000       0.000       0.000

  Specific indirect 119
    OBGEST
    BMI
    MAGE
    CIG0
    SOCADV
    OTHF             0.000       0.000       0.000       0.000       0.000       0.000       0.000

  Specific indirect 120
    OBGEST
    PRECAREM
    PAYER
    FEDUC
    FAGE
    OTHF             0.000       0.000       0.000       0.000       0.000       0.000       0.000

  Specific indirect 121
    OBGEST
    PRECAREM
    PAYER
    FEDUC
    SOCADV
    OTHF             0.000       0.000       0.000       0.000       0.000       0.000       0.000

  Specific indirect 122
    OBGEST
    PRECAREM
    PAYER
    FAGE
    SOCADV
    OTHF             0.000       0.000       0.000       0.000       0.000       0.000       0.000

  Specific indirect 123
    OBGEST
    PRECAREM
    MEDUC
    CIG0
    SOCADV
    OTHF             0.000       0.000       0.000       0.000       0.000       0.000       0.000

  Specific indirect 124
    OBGEST
    PRECAREM
    WIC
    MEDUC
    CIG0
    OTHF             0.000       0.000       0.000       0.000       0.000       0.000       0.000

  Specific indirect 125
    OBGEST
    PRECAREM
    WIC
    MEDUC
    SOCADV
    OTHF             0.000       0.000       0.000       0.000       0.000       0.000       0.000

  Specific indirect 126
    OBGEST
    PRECAREM
    WIC
    MAGE
    CIG0
    OTHF             0.000       0.000       0.000       0.000       0.000       0.000       0.000

  Specific indirect 127
    OBGEST
    PRECAREM
    WIC
    MAGE
    SOCADV
    OTHF             0.000       0.000       0.000       0.000       0.000       0.000       0.000

  Specific indirect 128
    OBGEST
    PRECAREM
    MAGE
    CIG0
    SOCADV
    OTHF             0.000       0.000       0.000       0.000       0.000       0.000       0.000

  Specific indirect 129
    OBGEST
    PRECAREM
    BMI
    MEDUC
    CIG0
    OTHF             0.000       0.000       0.000       0.000       0.000       0.000       0.000

  Specific indirect 130
    OBGEST
    PRECAREM
    BMI
    MEDUC
    SOCADV
    OTHF             0.000       0.000       0.000       0.000       0.000       0.000       0.000

  Specific indirect 131
    OBGEST
    PRECAREM
    BMI
    CIG0
    SOCADV
    OTHF             0.000       0.000       0.000       0.000       0.000       0.000       0.000

  Specific indirect 132
    OBGEST
    PRECAREM
    BMI
    MAGE
    CIG0
    OTHF             0.000       0.000       0.000       0.000       0.000       0.000       0.000

  Specific indirect 133
    OBGEST
    PRECAREM
    BMI
    MAGE
    SOCADV
    OTHF             0.000       0.000       0.000       0.000       0.000       0.000       0.000

  Specific indirect 134
    OBGEST
    PRGBP
    PAYER
    FEDUC
    FAGE
    SOCADV
    OTHF             0.000       0.000       0.000       0.000       0.000       0.000       0.000

  Specific indirect 135
    OBGEST
    PRGBP
    WIC
    MEDUC
    CIG0
    SOCADV
    OTHF             0.000       0.000       0.000       0.000       0.000       0.000       0.000

  Specific indirect 136
    OBGEST
    PRGBP
    WIC
    MAGE
    CIG0
    SOCADV
    OTHF             0.000       0.000       0.000       0.000       0.000       0.000       0.000

  Specific indirect 137
    OBGEST
    PRGBP
    BMI
    MEDUC
    CIG0
    SOCADV
    OTHF             0.000       0.000       0.000       0.000       0.000       0.000       0.000

  Specific indirect 138
    OBGEST
    PRGBP
    BMI
    MAGE
    CIG0
    SOCADV
    OTHF             0.000       0.000       0.000       0.000       0.000       0.000       0.000

  Specific indirect 139
    OBGEST
    PRGDM
    PAYER
    FEDUC
    FAGE
    SOCADV
    OTHF             0.000       0.000       0.000       0.000       0.000       0.000       0.000

  Specific indirect 140
    OBGEST
    PRGDM
    WIC
    MEDUC
    CIG0
    SOCADV
    OTHF             0.000       0.000       0.000       0.000       0.000       0.000       0.000

  Specific indirect 141
    OBGEST
    PRGDM
    WIC
    MAGE
    CIG0
    SOCADV
    OTHF             0.000       0.000       0.000       0.000       0.000       0.000       0.000

  Specific indirect 142
    OBGEST
    PRGDM
    BMI
    MEDUC
    CIG0
    SOCADV
    OTHF             0.000       0.000       0.000       0.000       0.000       0.000       0.000

  Specific indirect 143
    OBGEST
    PRGDM
    BMI
    MAGE
    CIG0
    SOCADV
    OTHF             0.000       0.000       0.000       0.000       0.000       0.000       0.000

  Specific indirect 144
    OBGEST
    PRECAREM
    PAYER
    FEDUC
    FAGE
    SOCADV
    OTHF             0.000       0.000       0.000       0.000       0.000       0.000       0.000

  Specific indirect 145
    OBGEST
    PRECAREM
    WIC
    MEDUC
    CIG0
    SOCADV
    OTHF             0.000       0.000       0.000       0.000       0.000       0.000       0.000

  Specific indirect 146
    OBGEST
    PRECAREM
    WIC
    MAGE
    CIG0
    SOCADV
    OTHF             0.000       0.000       0.000       0.000       0.000       0.000       0.000

  Specific indirect 147
    OBGEST
    PRECAREM
    BMI
    MEDUC
    CIG0
    SOCADV
    OTHF             0.000       0.000       0.000       0.000       0.000       0.000       0.000

  Specific indirect 148
    OBGEST
    PRECAREM
    BMI
    MAGE
    CIG0
    SOCADV
    OTHF             0.000       0.000       0.000       0.000       0.000       0.000       0.000

  Direct
    OBGEST
    OTHF            -0.052      -0.047      -0.044      -0.030      -0.016      -0.013      -0.009


Effects from SOCADV to OBGEST

  Total              0.066       0.068       0.069       0.073       0.077       0.078       0.079
  Total indirect    -0.062      -0.054      -0.051      -0.032      -0.014      -0.010      -0.003

  Specific indirect 1
    OBGEST
    PAYER
    SOCADV          -0.028      -0.025      -0.024      -0.017      -0.010      -0.009      -0.006

  Specific indirect 2
    OBGEST
    MEDUC
    SOCADV          -0.031      -0.028      -0.027      -0.019      -0.011      -0.009      -0.007

  Specific indirect 3
    OBGEST
    CIG0
    SOCADV          -0.004      -0.003      -0.003       0.001       0.005       0.005       0.007

  Specific indirect 4
    OBGEST
    WIC
    SOCADV          -0.020      -0.017      -0.016      -0.010      -0.004      -0.003       0.000

  Specific indirect 5
    OBGEST
    PRGBP
    SOCADV           0.046       0.051       0.053       0.063       0.074       0.076       0.081

  Specific indirect 6
    OBGEST
    PRGDM
    SOCADV          -0.002       0.000       0.001       0.007       0.012       0.013       0.016

  Specific indirect 7
    OBGEST
    FAGE
    SOCADV          -0.004      -0.003      -0.003       0.000       0.002       0.002       0.003

  Specific indirect 8
    OBGEST
    MAGE
    SOCADV          -0.003      -0.001       0.000       0.003       0.007       0.008       0.010

  Specific indirect 9
    OBGEST
    MHT
    SOCADV           0.007       0.007       0.007       0.007       0.008       0.008       0.008

  Specific indirect 10
    OBGEST
    BMI
    SOCADV          -0.056      -0.054      -0.054      -0.051      -0.048      -0.047      -0.046

  Specific indirect 11
    OBGEST
    PRECAREM
    SOCADV          -0.003      -0.002      -0.002      -0.001       0.000       0.000       0.000

  Specific indirect 12
    OBGEST
    PAYER
    FEDUC
    SOCADV           0.000       0.000       0.001       0.001       0.002       0.002       0.002

  Specific indirect 13
    OBGEST
    PAYER
    FAGE
    SOCADV           0.000       0.000       0.000       0.000       0.000       0.000       0.000

  Specific indirect 14
    OBGEST
    MEDUC
    CIG0
    SOCADV          -0.001      -0.001      -0.001      -0.001       0.000       0.000       0.000

  Specific indirect 15
    OBGEST
    WIC
    MEDUC
    SOCADV           0.000       0.000       0.000       0.000       0.001       0.001       0.001

  Specific indirect 16
    OBGEST
    WIC
    MAGE
    SOCADV          -0.001      -0.001      -0.001      -0.001       0.000       0.000       0.000

  Specific indirect 17
    OBGEST
    PRGBP
    PAYER
    SOCADV          -0.019      -0.018      -0.017      -0.013      -0.010      -0.009      -0.008

  Specific indirect 18
    OBGEST
    PRGBP
    MEDUC
    SOCADV          -0.020      -0.019      -0.018      -0.014      -0.010      -0.009      -0.007

  Specific indirect 19
    OBGEST
    PRGBP
    CIG0
    SOCADV          -0.001       0.000       0.000       0.002       0.004       0.004       0.004

  Specific indirect 20
    OBGEST
    PRGBP
    WIC
    SOCADV          -0.016      -0.015      -0.014      -0.011      -0.008      -0.007      -0.006

  Specific indirect 21
    OBGEST
    PRGBP
    FAGE
    SOCADV           0.003       0.003       0.004       0.005       0.006       0.006       0.007

  Specific indirect 22
    OBGEST
    PRGBP
    MAGE
    SOCADV          -0.016      -0.015      -0.015      -0.013      -0.011      -0.010      -0.009

  Specific indirect 23
    OBGEST
    PRGBP
    MHT
    SOCADV          -0.002      -0.002      -0.002      -0.001      -0.001      -0.001      -0.001

  Specific indirect 24
    OBGEST
    PRGBP
    BMI
    SOCADV           0.035       0.036       0.036       0.038       0.039       0.040       0.040

  Specific indirect 25
    OBGEST
    PRGDM
    PAYER
    SOCADV          -0.004      -0.003      -0.003      -0.001       0.001       0.001       0.002

  Specific indirect 26
    OBGEST
    PRGDM
    MEDUC
    SOCADV          -0.003      -0.002      -0.002       0.000       0.002       0.003       0.003

  Specific indirect 27
    OBGEST
    PRGDM
    CIG0
    SOCADV           0.003       0.004       0.004       0.005       0.006       0.006       0.007

  Specific indirect 28
    OBGEST
    PRGDM
    WIC
    SOCADV          -0.002      -0.001      -0.001       0.001       0.003       0.003       0.004

  Specific indirect 29
    OBGEST
    PRGDM
    FAGE
    SOCADV          -0.002      -0.002      -0.002      -0.002      -0.001      -0.001      -0.001

  Specific indirect 30
    OBGEST
    PRGDM
    MAGE
    SOCADV          -0.023      -0.023      -0.022      -0.021      -0.020      -0.020      -0.020

  Specific indirect 31
    OBGEST
    PRGDM
    MHT
    SOCADV           0.002       0.002       0.002       0.002       0.002       0.002       0.002

  Specific indirect 32
    OBGEST
    PRGDM
    BMI
    SOCADV           0.016       0.017       0.017       0.018       0.019       0.019       0.019

  Specific indirect 33
    OBGEST
    MAGE
    CIG0
    SOCADV           0.000       0.000       0.000       0.000       0.000       0.000       0.000

  Specific indirect 34
    OBGEST
    BMI
    MEDUC
    SOCADV           0.015       0.015       0.015       0.017       0.018       0.018       0.019

  Specific indirect 35
    OBGEST
    BMI
    CIG0
    SOCADV           0.000       0.000       0.000       0.001       0.001       0.001       0.001

  Specific indirect 36
    OBGEST
    BMI
    MAGE
    SOCADV           0.014       0.014       0.014       0.015       0.016       0.016       0.016

  Specific indirect 37
    OBGEST
    PRECAREM
    PAYER
    SOCADV          -0.007      -0.007      -0.006      -0.006      -0.006      -0.006      -0.005

  Specific indirect 38
    OBGEST
    PRECAREM
    MEDUC
    SOCADV          -0.003      -0.003      -0.003      -0.003      -0.002      -0.002      -0.002

  Specific indirect 39
    OBGEST
    PRECAREM
    CIG0
    SOCADV          -0.001      -0.001      -0.001      -0.001      -0.001      -0.001       0.000

  Specific indirect 40
    OBGEST
    PRECAREM
    WIC
    SOCADV           0.002       0.002       0.002       0.003       0.003       0.003       0.003

  Specific indirect 41
    OBGEST
    PRECAREM
    MAGE
    SOCADV          -0.002      -0.002      -0.001      -0.001      -0.001      -0.001      -0.001

  Specific indirect 42
    OBGEST
    PRECAREM
    BMI
    SOCADV           0.000       0.000       0.000       0.001       0.001       0.001       0.001

  Specific indirect 43
    OBGEST
    PAYER
    FEDUC
    FAGE
    SOCADV           0.000       0.000       0.000       0.000       0.000       0.000       0.000

  Specific indirect 44
    OBGEST
    WIC
    MEDUC
    CIG0
    SOCADV           0.000       0.000       0.000       0.000       0.000       0.000       0.000

  Specific indirect 45
    OBGEST
    WIC
    MAGE
    CIG0
    SOCADV           0.000       0.000       0.000       0.000       0.000       0.000       0.000

  Specific indirect 46
    OBGEST
    PRGBP
    PAYER
    FEDUC
    SOCADV           0.000       0.001       0.001       0.001       0.001       0.001       0.001

  Specific indirect 47
    OBGEST
    PRGBP
    PAYER
    FAGE
    SOCADV           0.000       0.000       0.000       0.000       0.000       0.000       0.000

  Specific indirect 48
    OBGEST
    PRGBP
    MEDUC
    CIG0
    SOCADV          -0.001      -0.001      -0.001      -0.001       0.000       0.000       0.000

  Specific indirect 49
    OBGEST
    PRGBP
    WIC
    MEDUC
    SOCADV           0.000       0.000       0.000       0.000       0.001       0.001       0.001

  Specific indirect 50
    OBGEST
    PRGBP
    WIC
    MAGE
    SOCADV          -0.001      -0.001      -0.001      -0.001       0.000       0.000       0.000

  Specific indirect 51
    OBGEST
    PRGBP
    MAGE
    CIG0
    SOCADV           0.000       0.000       0.000       0.000       0.000       0.000       0.000

  Specific indirect 52
    OBGEST
    PRGBP
    BMI
    MEDUC
    SOCADV          -0.014      -0.013      -0.013      -0.012      -0.012      -0.011      -0.011

  Specific indirect 53
    OBGEST
    PRGBP
    BMI
    CIG0
    SOCADV          -0.001      -0.001      -0.001      -0.001       0.000       0.000       0.000

  Specific indirect 54
    OBGEST
    PRGBP
    BMI
    MAGE
    SOCADV          -0.012      -0.012      -0.012      -0.011      -0.011      -0.011      -0.011

  Specific indirect 55
    OBGEST
    PRGDM
    PAYER
    FEDUC
    SOCADV           0.000       0.000       0.000       0.000       0.000       0.000       0.000

  Specific indirect 56
    OBGEST
    PRGDM
    PAYER
    FAGE
    SOCADV           0.000       0.000       0.000       0.000       0.000       0.000       0.000

  Specific indirect 57
    OBGEST
    PRGDM
    MEDUC
    CIG0
    SOCADV           0.000       0.000       0.000       0.000       0.000       0.000       0.000

  Specific indirect 58
    OBGEST
    PRGDM
    WIC
    MEDUC
    SOCADV           0.000       0.000       0.000       0.000       0.000       0.000       0.000

  Specific indirect 59
    OBGEST
    PRGDM
    WIC
    MAGE
    SOCADV           0.000       0.000       0.000       0.000       0.000       0.000       0.000

  Specific indirect 60
    OBGEST
    PRGDM
    MAGE
    CIG0
    SOCADV           0.000       0.000       0.000       0.000       0.000       0.000       0.000

  Specific indirect 61
    OBGEST
    PRGDM
    BMI
    MEDUC
    SOCADV          -0.007      -0.006      -0.006      -0.006      -0.005      -0.005      -0.005

  Specific indirect 62
    OBGEST
    PRGDM
    BMI
    CIG0
    SOCADV           0.000       0.000       0.000       0.000       0.000       0.000       0.000

  Specific indirect 63
    OBGEST
    PRGDM
    BMI
    MAGE
    SOCADV          -0.006      -0.006      -0.006      -0.005      -0.005      -0.005      -0.005

  Specific indirect 64
    OBGEST
    BMI
    MEDUC
    CIG0
    SOCADV           0.001       0.001       0.001       0.001       0.001       0.001       0.001

  Specific indirect 65
    OBGEST
    BMI
    MAGE
    CIG0
    SOCADV           0.000       0.000       0.000       0.000       0.000       0.000       0.000

  Specific indirect 66
    OBGEST
    PRECAREM
    PAYER
    FEDUC
    SOCADV           0.000       0.000       0.000       0.000       0.000       0.000       0.001

  Specific indirect 67
    OBGEST
    PRECAREM
    PAYER
    FAGE
    SOCADV           0.000       0.000       0.000       0.000       0.000       0.000       0.000

  Specific indirect 68
    OBGEST
    PRECAREM
    MEDUC
    CIG0
    SOCADV           0.000       0.000       0.000       0.000       0.000       0.000       0.000

  Specific indirect 69
    OBGEST
    PRECAREM
    WIC
    MEDUC
    SOCADV           0.000       0.000       0.000       0.000       0.000       0.000       0.000

  Specific indirect 70
    OBGEST
    PRECAREM
    WIC
    MAGE
    SOCADV           0.000       0.000       0.000       0.000       0.000       0.000       0.000

  Specific indirect 71
    OBGEST
    PRECAREM
    MAGE
    CIG0
    SOCADV           0.000       0.000       0.000       0.000       0.000       0.000       0.000

  Specific indirect 72
    OBGEST
    PRECAREM
    BMI
    MEDUC
    SOCADV           0.000       0.000       0.000       0.000       0.000       0.000       0.000

  Specific indirect 73
    OBGEST
    PRECAREM
    BMI
    CIG0
    SOCADV           0.000       0.000       0.000       0.000       0.000       0.000       0.000

  Specific indirect 74
    OBGEST
    PRECAREM
    BMI
    MAGE
    SOCADV           0.000       0.000       0.000       0.000       0.000       0.000       0.000

  Specific indirect 75
    OBGEST
    PRGBP
    PAYER
    FEDUC
    FAGE
    SOCADV           0.000       0.000       0.000       0.000       0.000       0.000       0.000

  Specific indirect 76
    OBGEST
    PRGBP
    WIC
    MEDUC
    CIG0
    SOCADV           0.000       0.000       0.000       0.000       0.000       0.000       0.000

  Specific indirect 77
    OBGEST
    PRGBP
    WIC
    MAGE
    CIG0
    SOCADV           0.000       0.000       0.000       0.000       0.000       0.000       0.000

  Specific indirect 78
    OBGEST
    PRGBP
    BMI
    MEDUC
    CIG0
    SOCADV          -0.001      -0.001      -0.001       0.000       0.000       0.000       0.000

  Specific indirect 79
    OBGEST
    PRGBP
    BMI
    MAGE
    CIG0
    SOCADV           0.000       0.000       0.000       0.000       0.000       0.000       0.000

  Specific indirect 80
    OBGEST
    PRGDM
    PAYER
    FEDUC
    FAGE
    SOCADV           0.000       0.000       0.000       0.000       0.000       0.000       0.000

  Specific indirect 81
    OBGEST
    PRGDM
    WIC
    MEDUC
    CIG0
    SOCADV           0.000       0.000       0.000       0.000       0.000       0.000       0.000

  Specific indirect 82
    OBGEST
    PRGDM
    WIC
    MAGE
    CIG0
    SOCADV           0.000       0.000       0.000       0.000       0.000       0.000       0.000

  Specific indirect 83
    OBGEST
    PRGDM
    BMI
    MEDUC
    CIG0
    SOCADV           0.000       0.000       0.000       0.000       0.000       0.000       0.000

  Specific indirect 84
    OBGEST
    PRGDM
    BMI
    MAGE
    CIG0
    SOCADV           0.000       0.000       0.000       0.000       0.000       0.000       0.000

  Specific indirect 85
    OBGEST
    PRECAREM
    PAYER
    FEDUC
    FAGE
    SOCADV           0.000       0.000       0.000       0.000       0.000       0.000       0.000

  Specific indirect 86
    OBGEST
    PRECAREM
    WIC
    MEDUC
    CIG0
    SOCADV           0.000       0.000       0.000       0.000       0.000       0.000       0.000

  Specific indirect 87
    OBGEST
    PRECAREM
    WIC
    MAGE
    CIG0
    SOCADV           0.000       0.000       0.000       0.000       0.000       0.000       0.000

  Specific indirect 88
    OBGEST
    PRECAREM
    BMI
    MEDUC
    CIG0
    SOCADV           0.000       0.000       0.000       0.000       0.000       0.000       0.000

  Specific indirect 89
    OBGEST
    PRECAREM
    BMI
    MAGE
    CIG0
    SOCADV           0.000       0.000       0.000       0.000       0.000       0.000       0.000

  Direct
    OBGEST
    SOCADV           0.072       0.080       0.083       0.105       0.126       0.131       0.139


Effects from CIG0 to OBGEST

  Total             -0.020      -0.018      -0.017      -0.010      -0.005      -0.004      -0.001
  Total indirect    -0.014      -0.013      -0.012      -0.009      -0.005      -0.004      -0.003

  Specific indirect 1
    OBGEST
    MEDUC
    CIG0             0.000       0.001       0.001       0.001       0.002       0.002       0.002

  Specific indirect 2
    OBGEST
    PRGBP
    CIG0            -0.008      -0.007      -0.006      -0.003       0.000       0.000       0.002

  Specific indirect 3
    OBGEST
    PRGDM
    CIG0            -0.012      -0.011      -0.011      -0.009      -0.007      -0.007      -0.006

  Specific indirect 4
    OBGEST
    MAGE
    CIG0             0.000       0.000       0.000       0.000       0.000       0.000       0.000

  Specific indirect 5
    OBGEST
    BMI
    CIG0            -0.002      -0.002      -0.002      -0.001      -0.001      -0.001      -0.001

  Specific indirect 6
    OBGEST
    PRECAREM
    CIG0             0.001       0.001       0.001       0.001       0.002       0.002       0.002

  Specific indirect 7
    OBGEST
    WIC
    MEDUC
    CIG0             0.000       0.000       0.000       0.000       0.000       0.000       0.000

  Specific indirect 8
    OBGEST
    WIC
    MAGE
    CIG0             0.000       0.000       0.000       0.000       0.000       0.000       0.000

  Specific indirect 9
    OBGEST
    PRGBP
    MEDUC
    CIG0             0.001       0.001       0.001       0.001       0.001       0.001       0.001

  Specific indirect 10
    OBGEST
    PRGBP
    MAGE
    CIG0             0.000       0.000       0.000       0.000       0.000       0.000       0.000

  Specific indirect 11
    OBGEST
    PRGBP
    BMI
    CIG0             0.000       0.001       0.001       0.001       0.001       0.001       0.002

  Specific indirect 12
    OBGEST
    PRGDM
    MEDUC
    CIG0             0.000       0.000       0.000       0.000       0.000       0.000       0.000

  Specific indirect 13
    OBGEST
    PRGDM
    MAGE
    CIG0             0.000       0.000       0.000       0.000       0.000       0.000       0.000

  Specific indirect 14
    OBGEST
    PRGDM
    BMI
    CIG0             0.000       0.000       0.000       0.000       0.001       0.001       0.001

  Specific indirect 15
    OBGEST
    BMI
    MEDUC
    CIG0            -0.001      -0.001      -0.001      -0.001      -0.001      -0.001      -0.001

  Specific indirect 16
    OBGEST
    BMI
    MAGE
    CIG0             0.000       0.000       0.000       0.000       0.000       0.000       0.000

  Specific indirect 17
    OBGEST
    PRECAREM
    MEDUC
    CIG0             0.000       0.000       0.000       0.000       0.000       0.000       0.000

  Specific indirect 18
    OBGEST
    PRECAREM
    MAGE
    CIG0             0.000       0.000       0.000       0.000       0.000       0.000       0.000

  Specific indirect 19
    OBGEST
    PRECAREM
    BMI
    CIG0             0.000       0.000       0.000       0.000       0.000       0.000       0.000

  Specific indirect 20
    OBGEST
    PRGBP
    WIC
    MEDUC
    CIG0             0.000       0.000       0.000       0.000       0.000       0.000       0.000

  Specific indirect 21
    OBGEST
    PRGBP
    WIC
    MAGE
    CIG0             0.000       0.000       0.000       0.000       0.000       0.000       0.000

  Specific indirect 22
    OBGEST
    PRGBP
    BMI
    MEDUC
    CIG0             0.001       0.001       0.001       0.001       0.001       0.001       0.001

  Specific indirect 23
    OBGEST
    PRGBP
    BMI
    MAGE
    CIG0             0.000       0.000       0.000       0.000       0.000       0.000       0.000

  Specific indirect 24
    OBGEST
    PRGDM
    WIC
    MEDUC
    CIG0             0.000       0.000       0.000       0.000       0.000       0.000       0.000

  Specific indirect 25
    OBGEST
    PRGDM
    WIC
    MAGE
    CIG0             0.000       0.000       0.000       0.000       0.000       0.000       0.000

  Specific indirect 26
    OBGEST
    PRGDM
    BMI
    MEDUC
    CIG0             0.000       0.000       0.000       0.000       0.000       0.000       0.000

  Specific indirect 27
    OBGEST
    PRGDM
    BMI
    MAGE
    CIG0             0.000       0.000       0.000       0.000       0.000       0.000       0.000

  Specific indirect 28
    OBGEST
    PRECAREM
    WIC
    MEDUC
    CIG0             0.000       0.000       0.000       0.000       0.000       0.000       0.000

  Specific indirect 29
    OBGEST
    PRECAREM
    WIC
    MAGE
    CIG0             0.000       0.000       0.000       0.000       0.000       0.000       0.000

  Specific indirect 30
    OBGEST
    PRECAREM
    BMI
    MEDUC
    CIG0             0.000       0.000       0.000       0.000       0.000       0.000       0.000

  Specific indirect 31
    OBGEST
    PRECAREM
    BMI
    MAGE
    CIG0             0.000       0.000       0.000       0.000       0.000       0.000       0.000

  Direct
    OBGEST
    CIG0            -0.012      -0.009      -0.008      -0.002       0.005       0.006       0.008


Effects from MAGE to OBGEST

  Total             -0.057      -0.055      -0.054      -0.049      -0.043      -0.043      -0.041
  Total indirect    -0.059      -0.057      -0.057      -0.053      -0.050      -0.050      -0.048

  Specific indirect 1
    OBGEST
    WIC
    MAGE            -0.002      -0.001      -0.001      -0.001       0.000       0.000       0.000

  Specific indirect 2
    OBGEST
    PRGBP
    MAGE            -0.022      -0.021      -0.021      -0.018      -0.015      -0.014      -0.013

  Specific indirect 3
    OBGEST
    PRGDM
    MAGE            -0.032      -0.032      -0.032      -0.030      -0.028      -0.028      -0.028

  Specific indirect 4
    OBGEST
    BMI
    MAGE             0.020       0.020       0.020       0.021       0.023       0.023       0.023

  Specific indirect 5
    OBGEST
    PRECAREM
    MAGE            -0.002      -0.002      -0.002      -0.002      -0.002      -0.002      -0.002

  Specific indirect 6
    OBGEST
    PRGBP
    WIC
    MAGE            -0.001      -0.001      -0.001      -0.001      -0.001      -0.001      -0.001

  Specific indirect 7
    OBGEST
    PRGBP
    BMI
    MAGE            -0.017      -0.017      -0.016      -0.016      -0.015      -0.015      -0.015

  Specific indirect 8
    OBGEST
    PRGDM
    WIC
    MAGE             0.000       0.000       0.000       0.000       0.000       0.000       0.000

  Specific indirect 9
    OBGEST
    PRGDM
    BMI
    MAGE            -0.008      -0.008      -0.008      -0.008      -0.007      -0.007      -0.007

  Specific indirect 10
    OBGEST
    PRECAREM
    WIC
    MAGE             0.000       0.000       0.000       0.000       0.000       0.000       0.000

  Specific indirect 11
    OBGEST
    PRECAREM
    BMI
    MAGE             0.000       0.000       0.000       0.000       0.000       0.000       0.000

  Direct
    OBGEST
    MAGE            -0.004      -0.002      -0.001       0.005       0.011       0.012       0.014


Effects from FAGE to OBGEST

  Total             -0.001       0.001       0.001       0.004       0.007       0.008       0.009
  Total indirect     0.002       0.003       0.003       0.005       0.007       0.007       0.008

  Specific indirect 1
    OBGEST
    PAYER
    FAGE             0.000       0.000       0.000       0.000       0.000       0.000       0.000

  Specific indirect 2
    OBGEST
    PRGBP
    FAGE             0.005       0.005       0.005       0.007       0.009       0.009       0.010

  Specific indirect 3
    OBGEST
    PRGDM
    FAGE            -0.004      -0.003      -0.003      -0.002      -0.001      -0.001      -0.001

  Specific indirect 4
    OBGEST
    PAYER
    FEDUC
    FAGE             0.000       0.000       0.000       0.000       0.000       0.000       0.000

  Specific indirect 5
    OBGEST
    PRGBP
    PAYER
    FAGE             0.000       0.000       0.000       0.000       0.000       0.000       0.000

  Specific indirect 6
    OBGEST
    PRGDM
    PAYER
    FAGE             0.000       0.000       0.000       0.000       0.000       0.000       0.000

  Specific indirect 7
    OBGEST
    PRECAREM
    PAYER
    FAGE             0.000       0.000       0.000       0.000       0.000       0.000       0.000

  Specific indirect 8
    OBGEST
    PRGBP
    PAYER
    FEDUC
    FAGE             0.000       0.000       0.000       0.000       0.000       0.000       0.000

  Specific indirect 9
    OBGEST
    PRGDM
    PAYER
    FEDUC
    FAGE             0.000       0.000       0.000       0.000       0.000       0.000       0.000

  Specific indirect 10
    OBGEST
    PRECAREM
    PAYER
    FEDUC
    FAGE             0.000       0.000       0.000       0.000       0.000       0.000       0.000

  Direct
    OBGEST
    FAGE            -0.006      -0.005      -0.004      -0.001       0.003       0.003       0.004


Effects from MEDUC to OBGEST

  Total             -0.037      -0.034      -0.033      -0.028      -0.022      -0.021      -0.020
  Total indirect    -0.019      -0.018      -0.017      -0.013      -0.010      -0.010      -0.008

  Specific indirect 1
    OBGEST
    WIC
    MEDUC            0.000       0.000       0.000       0.000       0.001       0.001       0.001

  Specific indirect 2
    OBGEST
    PRGBP
    MEDUC           -0.016      -0.014      -0.014      -0.011      -0.008      -0.007      -0.006

  Specific indirect 3
    OBGEST
    PRGDM
    MEDUC           -0.003      -0.002      -0.001       0.000       0.002       0.002       0.002

  Specific indirect 4
    OBGEST
    BMI
    MEDUC            0.011       0.012       0.012       0.013       0.014       0.014       0.014

  Specific indirect 5
    OBGEST
    PRECAREM
    MEDUC           -0.002      -0.002      -0.002      -0.002      -0.002      -0.002      -0.002

  Specific indirect 6
    OBGEST
    PRGBP
    WIC
    MEDUC            0.000       0.000       0.000       0.000       0.000       0.001       0.001

  Specific indirect 7
    OBGEST
    PRGBP
    BMI
    MEDUC           -0.010      -0.010      -0.010      -0.009      -0.009      -0.009      -0.009

  Specific indirect 8
    OBGEST
    PRGDM
    WIC
    MEDUC            0.000       0.000       0.000       0.000       0.000       0.000       0.000

  Specific indirect 9
    OBGEST
    PRGDM
    BMI
    MEDUC           -0.005      -0.005      -0.005      -0.004      -0.004      -0.004      -0.004

  Specific indirect 10
    OBGEST
    PRECAREM
    WIC
    MEDUC            0.000       0.000       0.000       0.000       0.000       0.000       0.000

  Specific indirect 11
    OBGEST
    PRECAREM
    BMI
    MEDUC            0.000       0.000       0.000       0.000       0.000       0.000       0.000

  Direct
    OBGEST
    MEDUC           -0.024      -0.021      -0.020      -0.014      -0.008      -0.007      -0.005


Effects from FEDUC to OBGEST

  Total              0.001       0.001       0.002       0.002       0.003       0.003       0.003
  Total indirect     0.001       0.001       0.002       0.002       0.003       0.003       0.003

  Specific indirect 1
    OBGEST
    PAYER
    FEDUC            0.000       0.000       0.001       0.001       0.001       0.001       0.002

  Specific indirect 2
    OBGEST
    PRGBP
    PAYER
    FEDUC            0.000       0.000       0.001       0.001       0.001       0.001       0.001

  Specific indirect 3
    OBGEST
    PRGDM
    PAYER
    FEDUC            0.000       0.000       0.000       0.000       0.000       0.000       0.000

  Specific indirect 4
    OBGEST
    PRECAREM
    PAYER
    FEDUC            0.000       0.000       0.000       0.000       0.000       0.000       0.000


Effects from MHT to OBGEST

  Total              0.066       0.068       0.068       0.072       0.076       0.077       0.078
  Total indirect     0.004       0.005       0.006       0.008       0.010       0.011       0.012

  Specific indirect 1
    OBGEST
    PRGBP
    MHT             -0.015      -0.014      -0.014      -0.011      -0.009      -0.009      -0.008

  Specific indirect 2
    OBGEST
    PRGDM
    MHT              0.017       0.018       0.018       0.020       0.021       0.021       0.021

  Direct
    OBGEST
    MHT              0.057       0.059       0.060       0.064       0.068       0.069       0.070


Effects from BMI to OBGEST

  Total             -0.017      -0.015      -0.015      -0.011      -0.007      -0.006      -0.005
  Total indirect    -0.115      -0.114      -0.113      -0.111      -0.108      -0.108      -0.106

  Specific indirect 1
    OBGEST
    PRGBP
    BMI             -0.078      -0.077      -0.076      -0.074      -0.072      -0.072      -0.071

  Specific indirect 2
    OBGEST
    PRGDM
    BMI             -0.038      -0.037      -0.037      -0.035      -0.034      -0.033      -0.033

  Specific indirect 3
    OBGEST
    PRECAREM
    BMI             -0.001      -0.001      -0.001      -0.001      -0.001      -0.001      -0.001

  Direct
    OBGEST
    BMI              0.094       0.095       0.096       0.100       0.104       0.104       0.106


Effects from PAYER to OBGEST

  Total             -0.041      -0.039      -0.038      -0.033      -0.027      -0.026      -0.024
  Total indirect    -0.023      -0.022      -0.022      -0.018      -0.014      -0.014      -0.012

  Specific indirect 1
    OBGEST
    PRGBP
    PAYER           -0.016      -0.015      -0.015      -0.012      -0.009      -0.008      -0.007

  Specific indirect 2
    OBGEST
    PRGDM
    PAYER           -0.004      -0.003      -0.003      -0.001       0.001       0.001       0.001

  Specific indirect 3
    OBGEST
    PRECAREM
    PAYER           -0.006      -0.006      -0.006      -0.005      -0.005      -0.005      -0.005

  Direct
    OBGEST
    PAYER           -0.024      -0.022      -0.021      -0.015      -0.008      -0.007      -0.005


Effects from WIC to OBGEST

  Total              0.008       0.010       0.012       0.018       0.024       0.025       0.027
  Total indirect     0.002       0.003       0.004       0.007       0.011       0.012       0.013

  Specific indirect 1
    OBGEST
    PRGBP
    WIC              0.006       0.007       0.008       0.011       0.014       0.015       0.016

  Specific indirect 2
    OBGEST
    PRGDM
    WIC             -0.004      -0.003      -0.003      -0.001       0.001       0.001       0.002

  Specific indirect 3
    OBGEST
    PRECAREM
    WIC             -0.003      -0.003      -0.003      -0.003      -0.002      -0.002      -0.002

  Direct
    OBGEST
    WIC              0.001       0.003       0.004       0.010       0.016       0.018       0.020


Effects from PRECAREM to OBGEST

  Total              0.045       0.046       0.046       0.048       0.050       0.051       0.052
  Total indirect     0.000       0.000       0.000       0.000       0.000       0.000       0.000

  Direct
    OBGEST
    PRECAREM         0.045       0.046       0.046       0.048       0.050       0.051       0.052


Effects from AFRAMM to PRECAREM via SOCADV

  Sum of indirect    0.035       0.036       0.036       0.039       0.041       0.042       0.043

  Specific indirect 1
    PRECAREM
    SOCADV
    AFRAMM          -0.001       0.000       0.001       0.005       0.009       0.010       0.011

  Specific indirect 2
    PRECAREM
    PAYER
    SOCADV
    AFRAMM           0.024       0.024       0.025       0.027       0.029       0.029       0.030

  Specific indirect 3
    PRECAREM
    MEDUC
    SOCADV
    AFRAMM           0.009       0.010       0.010       0.012       0.014       0.014       0.015

  Specific indirect 4
    PRECAREM
    CIG0
    SOCADV
    AFRAMM           0.002       0.002       0.002       0.003       0.004       0.004       0.004

  Specific indirect 5
    PRECAREM
    WIC
    SOCADV
    AFRAMM          -0.014      -0.013      -0.013      -0.012      -0.010      -0.010      -0.010

  Specific indirect 6
    PRECAREM
    MAGE
    SOCADV
    AFRAMM           0.005       0.005       0.005       0.006       0.007       0.007       0.007

  Specific indirect 7
    PRECAREM
    BMI
    SOCADV
    AFRAMM          -0.003      -0.003      -0.003      -0.003      -0.002      -0.002      -0.002

  Specific indirect 8
    PRECAREM
    PAYER
    FEDUC
    SOCADV
    AFRAMM          -0.002      -0.002      -0.002      -0.002      -0.001      -0.001      -0.001

  Specific indirect 9
    PRECAREM
    PAYER
    FAGE
    SOCADV
    AFRAMM           0.000       0.000       0.000       0.000       0.000       0.000       0.000

  Specific indirect 10
    PRECAREM
    MEDUC
    CIG0
    SOCADV
    AFRAMM           0.000       0.000       0.000       0.000       0.001       0.001       0.001

  Specific indirect 11
    PRECAREM
    WIC
    MEDUC
    SOCADV
    AFRAMM           0.000       0.000       0.000       0.000       0.001       0.001       0.001

  Specific indirect 12
    PRECAREM
    WIC
    MAGE
    SOCADV
    AFRAMM          -0.001      -0.001      -0.001      -0.001      -0.001      -0.001      -0.001

  Specific indirect 13
    PRECAREM
    MAGE
    CIG0
    SOCADV
    AFRAMM           0.000       0.000       0.000       0.000       0.000       0.000       0.000

  Specific indirect 14
    PRECAREM
    BMI
    MEDUC
    SOCADV
    AFRAMM           0.001       0.001       0.001       0.001       0.001       0.001       0.001

  Specific indirect 15
    PRECAREM
    BMI
    CIG0
    SOCADV
    AFRAMM           0.000       0.000       0.000       0.000       0.000       0.000       0.000

  Specific indirect 16
    PRECAREM
    BMI
    MAGE
    SOCADV
    AFRAMM           0.001       0.001       0.001       0.001       0.001       0.001       0.001

  Specific indirect 17
    PRECAREM
    PAYER
    FEDUC
    FAGE
    SOCADV
    AFRAMM           0.000       0.000       0.000       0.000       0.000       0.000       0.000

  Specific indirect 18
    PRECAREM
    WIC
    MEDUC
    CIG0
    SOCADV
    AFRAMM           0.000       0.000       0.000       0.000       0.000       0.000       0.000

  Specific indirect 19
    PRECAREM
    WIC
    MAGE
    CIG0
    SOCADV
    AFRAMM           0.000       0.000       0.000       0.000       0.000       0.000       0.000

  Specific indirect 20
    PRECAREM
    BMI
    MEDUC
    CIG0
    SOCADV
    AFRAMM           0.000       0.000       0.000       0.000       0.000       0.000       0.000

  Specific indirect 21
    PRECAREM
    BMI
    MAGE
    CIG0
    SOCADV
    AFRAMM           0.000       0.000       0.000       0.000       0.000       0.000       0.000


Effects from MHISP to PRECAREM via SOCADV

  Sum of indirect    0.065       0.066       0.066       0.068       0.070       0.071       0.072

  Specific indirect 1
    PRECAREM
    SOCADV
    MHISP           -0.002       0.001       0.002       0.009       0.016       0.017       0.020

  Specific indirect 2
    PRECAREM
    PAYER
    SOCADV
    MHISP            0.043       0.044       0.045       0.047       0.050       0.051       0.051

  Specific indirect 3
    PRECAREM
    MEDUC
    SOCADV
    MHISP            0.017       0.018       0.018       0.021       0.024       0.024       0.025

  Specific indirect 4
    PRECAREM
    CIG0
    SOCADV
    MHISP            0.004       0.004       0.004       0.006       0.007       0.007       0.008

  Specific indirect 5
    PRECAREM
    WIC
    SOCADV
    MHISP           -0.024      -0.023      -0.023      -0.021      -0.019      -0.018      -0.017

  Specific indirect 6
    PRECAREM
    MAGE
    SOCADV
    MHISP            0.009       0.009       0.009       0.010       0.012       0.012       0.012

  Specific indirect 7
    PRECAREM
    BMI
    SOCADV
    MHISP           -0.006      -0.005      -0.005      -0.005      -0.004      -0.004      -0.004

  Specific indirect 8
    PRECAREM
    PAYER
    FEDUC
    SOCADV
    MHISP           -0.004      -0.004      -0.004      -0.003      -0.002      -0.002      -0.002

  Specific indirect 9
    PRECAREM
    PAYER
    FAGE
    SOCADV
    MHISP            0.000       0.000       0.000       0.000       0.000       0.000       0.000

  Specific indirect 10
    PRECAREM
    MEDUC
    CIG0
    SOCADV
    MHISP            0.001       0.001       0.001       0.001       0.001       0.001       0.001

  Specific indirect 11
    PRECAREM
    WIC
    MEDUC
    SOCADV
    MHISP            0.000       0.000       0.000       0.001       0.001       0.001       0.001

  Specific indirect 12
    PRECAREM
    WIC
    MAGE
    SOCADV
    MHISP           -0.002      -0.001      -0.001      -0.001      -0.001      -0.001      -0.001

  Specific indirect 13
    PRECAREM
    MAGE
    CIG0
    SOCADV
    MHISP            0.000       0.000       0.000       0.000       0.000       0.000       0.000

  Specific indirect 14
    PRECAREM
    BMI
    MEDUC
    SOCADV
    MHISP            0.001       0.001       0.001       0.002       0.002       0.002       0.002

  Specific indirect 15
    PRECAREM
    BMI
    CIG0
    SOCADV
    MHISP            0.000       0.000       0.000       0.000       0.000       0.000       0.000

  Specific indirect 16
    PRECAREM
    BMI
    MAGE
    SOCADV
    MHISP            0.001       0.001       0.001       0.001       0.002       0.002       0.002

  Specific indirect 17
    PRECAREM
    PAYER
    FEDUC
    FAGE
    SOCADV
    MHISP            0.000       0.000       0.000       0.000       0.000       0.000       0.000

  Specific indirect 18
    PRECAREM
    WIC
    MEDUC
    CIG0
    SOCADV
    MHISP            0.000       0.000       0.000       0.000       0.000       0.000       0.000

  Specific indirect 19
    PRECAREM
    WIC
    MAGE
    CIG0
    SOCADV
    MHISP            0.000       0.000       0.000       0.000       0.000       0.000       0.000

  Specific indirect 20
    PRECAREM
    BMI
    MEDUC
    CIG0
    SOCADV
    MHISP            0.000       0.000       0.000       0.000       0.000       0.000       0.000

  Specific indirect 21
    PRECAREM
    BMI
    MAGE
    CIG0
    SOCADV
    MHISP            0.000       0.000       0.000       0.000       0.000       0.000       0.000


Effects from OTHM to PRECAREM via SOCADV

  Sum of indirect   -0.098      -0.097      -0.096      -0.093      -0.090      -0.090      -0.088

  Specific indirect 1
    PRECAREM
    SOCADV
    OTHM            -0.027      -0.023      -0.022      -0.012      -0.003      -0.001       0.003

  Specific indirect 2
    PRECAREM
    PAYER
    SOCADV
    OTHM            -0.071      -0.069      -0.068      -0.065      -0.061      -0.060      -0.059

  Specific indirect 3
    PRECAREM
    MEDUC
    SOCADV
    OTHM            -0.035      -0.033      -0.032      -0.029      -0.025      -0.025      -0.023

  Specific indirect 4
    PRECAREM
    CIG0
    SOCADV
    OTHM            -0.010      -0.010      -0.009      -0.008      -0.006      -0.006      -0.005

  Specific indirect 5
    PRECAREM
    WIC
    SOCADV
    OTHM             0.024       0.025       0.025       0.028       0.031       0.032       0.033

  Specific indirect 6
    PRECAREM
    MAGE
    SOCADV
    OTHM            -0.017      -0.016      -0.016      -0.014      -0.013      -0.012      -0.012

  Specific indirect 7
    PRECAREM
    BMI
    SOCADV
    OTHM             0.005       0.005       0.005       0.006       0.007       0.007       0.008

  Specific indirect 8
    PRECAREM
    PAYER
    FEDUC
    SOCADV
    OTHM             0.003       0.003       0.003       0.004       0.005       0.005       0.005

  Specific indirect 9
    PRECAREM
    PAYER
    FAGE
    SOCADV
    OTHM             0.000       0.000       0.000       0.000       0.000       0.000       0.000

  Specific indirect 10
    PRECAREM
    MEDUC
    CIG0
    SOCADV
    OTHM            -0.001      -0.001      -0.001      -0.001      -0.001      -0.001      -0.001

  Specific indirect 11
    PRECAREM
    WIC
    MEDUC
    SOCADV
    OTHM            -0.002      -0.002      -0.002      -0.001      -0.001       0.000       0.000

  Specific indirect 12
    PRECAREM
    WIC
    MAGE
    SOCADV
    OTHM             0.001       0.001       0.001       0.002       0.002       0.002       0.002

  Specific indirect 13
    PRECAREM
    MAGE
    CIG0
    SOCADV
    OTHM             0.000       0.000       0.000       0.000       0.000       0.000       0.000

  Specific indirect 14
    PRECAREM
    BMI
    MEDUC
    SOCADV
    OTHM            -0.003      -0.003      -0.002      -0.002      -0.002      -0.002      -0.002

  Specific indirect 15
    PRECAREM
    BMI
    CIG0
    SOCADV
    OTHM             0.000       0.000       0.000       0.000       0.000       0.000       0.000

  Specific indirect 16
    PRECAREM
    BMI
    MAGE
    SOCADV
    OTHM            -0.002      -0.002      -0.002      -0.002      -0.002      -0.002      -0.001

  Specific indirect 17
    PRECAREM
    PAYER
    FEDUC
    FAGE
    SOCADV
    OTHM             0.000       0.000       0.000       0.000       0.000       0.000       0.000

  Specific indirect 18
    PRECAREM
    WIC
    MEDUC
    CIG0
    SOCADV
    OTHM             0.000       0.000       0.000       0.000       0.000       0.000       0.000

  Specific indirect 19
    PRECAREM
    WIC
    MAGE
    CIG0
    SOCADV
    OTHM             0.000       0.000       0.000       0.000       0.000       0.000       0.000

  Specific indirect 20
    PRECAREM
    BMI
    MEDUC
    CIG0
    SOCADV
    OTHM             0.000       0.000       0.000       0.000       0.000       0.000       0.000

  Specific indirect 21
    PRECAREM
    BMI
    MAGE
    CIG0
    SOCADV
    OTHM             0.000       0.000       0.000       0.000       0.000       0.000       0.000


Effects from AFRAMF to PRECAREM via SOCADV

  Sum of indirect    0.114       0.115       0.116       0.119       0.123       0.123       0.125

  Specific indirect 1
    PRECAREM
    SOCADV
    AFRAMF          -0.004       0.001       0.003       0.015       0.027       0.030       0.034

  Specific indirect 2
    PRECAREM
    PAYER
    SOCADV
    AFRAMF           0.075       0.077       0.078       0.083       0.087       0.088       0.090

  Specific indirect 3
    PRECAREM
    MEDUC
    SOCADV
    AFRAMF           0.030       0.031       0.032       0.037       0.042       0.042       0.044

  Specific indirect 4
    PRECAREM
    CIG0
    SOCADV
    AFRAMF           0.007       0.007       0.008       0.010       0.012       0.012       0.013

  Specific indirect 5
    PRECAREM
    WIC
    SOCADV
    AFRAMF          -0.042      -0.041      -0.040      -0.036      -0.033      -0.032      -0.030

  Specific indirect 6
    PRECAREM
    MAGE
    SOCADV
    AFRAMF           0.015       0.016       0.016       0.018       0.020       0.021       0.022

  Specific indirect 7
    PRECAREM
    BMI
    SOCADV
    AFRAMF          -0.010      -0.010      -0.009      -0.008      -0.007      -0.007      -0.006

  Specific indirect 8
    PRECAREM
    PAYER
    FEDUC
    SOCADV
    AFRAMF          -0.007      -0.006      -0.006      -0.005      -0.004      -0.004      -0.004

  Specific indirect 9
    PRECAREM
    PAYER
    FAGE
    SOCADV
    AFRAMF          -0.001       0.000       0.000       0.000       0.000       0.000       0.000

  Specific indirect 10
    PRECAREM
    MEDUC
    CIG0
    SOCADV
    AFRAMF           0.001       0.001       0.001       0.001       0.002       0.002       0.002

  Specific indirect 11
    PRECAREM
    WIC
    MEDUC
    SOCADV
    AFRAMF           0.000       0.000       0.001       0.001       0.002       0.002       0.002

  Specific indirect 12
    PRECAREM
    WIC
    MAGE
    SOCADV
    AFRAMF          -0.003      -0.003      -0.002      -0.002      -0.002      -0.002      -0.002

  Specific indirect 13
    PRECAREM
    MAGE
    CIG0
    SOCADV
    AFRAMF           0.000       0.000       0.000       0.000       0.000       0.000       0.000

  Specific indirect 14
    PRECAREM
    BMI
    MEDUC
    SOCADV
    AFRAMF           0.002       0.002       0.002       0.003       0.003       0.003       0.003

  Specific indirect 15
    PRECAREM
    BMI
    CIG0
    SOCADV
    AFRAMF           0.000       0.000       0.000       0.000       0.000       0.000       0.000

  Specific indirect 16
    PRECAREM
    BMI
    MAGE
    SOCADV
    AFRAMF           0.002       0.002       0.002       0.002       0.003       0.003       0.003

  Specific indirect 17
    PRECAREM
    PAYER
    FEDUC
    FAGE
    SOCADV
    AFRAMF           0.000       0.000       0.000       0.000       0.000       0.000       0.000

  Specific indirect 18
    PRECAREM
    WIC
    MEDUC
    CIG0
    SOCADV
    AFRAMF           0.000       0.000       0.000       0.000       0.000       0.000       0.000

  Specific indirect 19
    PRECAREM
    WIC
    MAGE
    CIG0
    SOCADV
    AFRAMF           0.000       0.000       0.000       0.000       0.000       0.000       0.000

  Specific indirect 20
    PRECAREM
    BMI
    MEDUC
    CIG0
    SOCADV
    AFRAMF           0.000       0.000       0.000       0.000       0.000       0.000       0.000

  Specific indirect 21
    PRECAREM
    BMI
    MAGE
    CIG0
    SOCADV
    AFRAMF           0.000       0.000       0.000       0.000       0.000       0.000       0.000


Effects from FHISP to PRECAREM via SOCADV

  Sum of indirect    0.096       0.097       0.097       0.100       0.103       0.103       0.104

  Specific indirect 1
    PRECAREM
    SOCADV
    FHISP           -0.003       0.001       0.003       0.013       0.023       0.025       0.029

  Specific indirect 2
    PRECAREM
    PAYER
    SOCADV
    FHISP            0.063       0.065       0.065       0.069       0.073       0.074       0.076

  Specific indirect 3
    PRECAREM
    MEDUC
    SOCADV
    FHISP            0.025       0.026       0.027       0.031       0.035       0.036       0.037

  Specific indirect 4
    PRECAREM
    CIG0
    SOCADV
    FHISP            0.006       0.006       0.006       0.008       0.010       0.010       0.011

  Specific indirect 5
    PRECAREM
    WIC
    SOCADV
    FHISP           -0.035      -0.034      -0.033      -0.030      -0.027      -0.027      -0.026

  Specific indirect 6
    PRECAREM
    MAGE
    SOCADV
    FHISP            0.013       0.013       0.014       0.015       0.017       0.017       0.018

  Specific indirect 7
    PRECAREM
    BMI
    SOCADV
    FHISP           -0.008      -0.008      -0.008      -0.007      -0.006      -0.006      -0.005

  Specific indirect 8
    PRECAREM
    PAYER
    FEDUC
    SOCADV
    FHISP           -0.006      -0.005      -0.005      -0.004      -0.003      -0.003      -0.003

  Specific indirect 9
    PRECAREM
    PAYER
    FAGE
    SOCADV
    FHISP            0.000       0.000       0.000       0.000       0.000       0.000       0.000

  Specific indirect 10
    PRECAREM
    MEDUC
    CIG0
    SOCADV
    FHISP            0.001       0.001       0.001       0.001       0.001       0.001       0.001

  Specific indirect 11
    PRECAREM
    WIC
    MEDUC
    SOCADV
    FHISP            0.000       0.000       0.001       0.001       0.002       0.002       0.002

  Specific indirect 12
    PRECAREM
    WIC
    MAGE
    SOCADV
    FHISP           -0.002      -0.002      -0.002      -0.002      -0.002      -0.002      -0.001

  Specific indirect 13
    PRECAREM
    MAGE
    CIG0
    SOCADV
    FHISP            0.000       0.000       0.000       0.000       0.000       0.000       0.000

  Specific indirect 14
    PRECAREM
    BMI
    MEDUC
    SOCADV
    FHISP            0.002       0.002       0.002       0.002       0.003       0.003       0.003

  Specific indirect 15
    PRECAREM
    BMI
    CIG0
    SOCADV
    FHISP            0.000       0.000       0.000       0.000       0.000       0.000       0.000

  Specific indirect 16
    PRECAREM
    BMI
    MAGE
    SOCADV
    FHISP            0.002       0.002       0.002       0.002       0.002       0.002       0.002

  Specific indirect 17
    PRECAREM
    PAYER
    FEDUC
    FAGE
    SOCADV
    FHISP            0.000       0.000       0.000       0.000       0.000       0.000       0.000

  Specific indirect 18
    PRECAREM
    WIC
    MEDUC
    CIG0
    SOCADV
    FHISP            0.000       0.000       0.000       0.000       0.000       0.000       0.000

  Specific indirect 19
    PRECAREM
    WIC
    MAGE
    CIG0
    SOCADV
    FHISP            0.000       0.000       0.000       0.000       0.000       0.000       0.000

  Specific indirect 20
    PRECAREM
    BMI
    MEDUC
    CIG0
    SOCADV
    FHISP            0.000       0.000       0.000       0.000       0.000       0.000       0.000

  Specific indirect 21
    PRECAREM
    BMI
    MAGE
    CIG0
    SOCADV
    FHISP            0.000       0.000       0.000       0.000       0.000       0.000       0.000


Effects from OTHF to PRECAREM via SOCADV

  Sum of indirect   -0.007      -0.006      -0.005      -0.003      -0.001       0.000       0.000

  Specific indirect 1
    PRECAREM
    SOCADV
    OTHF            -0.001      -0.001      -0.001       0.000       0.000       0.000       0.000

  Specific indirect 2
    PRECAREM
    PAYER
    SOCADV
    OTHF            -0.005      -0.004      -0.004      -0.002      -0.001       0.000       0.000

  Specific indirect 3
    PRECAREM
    MEDUC
    SOCADV
    OTHF            -0.002      -0.002      -0.002      -0.001       0.000       0.000       0.000

  Specific indirect 4
    PRECAREM
    CIG0
    SOCADV
    OTHF            -0.001       0.000       0.000       0.000       0.000       0.000       0.000

  Specific indirect 5
    PRECAREM
    WIC
    SOCADV
    OTHF             0.000       0.000       0.000       0.001       0.002       0.002       0.002

  Specific indirect 6
    PRECAREM
    MAGE
    SOCADV
    OTHF            -0.001      -0.001      -0.001       0.000       0.000       0.000       0.000

  Specific indirect 7
    PRECAREM
    BMI
    SOCADV
    OTHF             0.000       0.000       0.000       0.000       0.000       0.000       0.000

  Specific indirect 8
    PRECAREM
    PAYER
    FEDUC
    SOCADV
    OTHF             0.000       0.000       0.000       0.000       0.000       0.000       0.000

  Specific indirect 9
    PRECAREM
    PAYER
    FAGE
    SOCADV
    OTHF             0.000       0.000       0.000       0.000       0.000       0.000       0.000

  Specific indirect 10
    PRECAREM
    MEDUC
    CIG0
    SOCADV
    OTHF             0.000       0.000       0.000       0.000       0.000       0.000       0.000

  Specific indirect 11
    PRECAREM
    WIC
    MEDUC
    SOCADV
    OTHF             0.000       0.000       0.000       0.000       0.000       0.000       0.000

  Specific indirect 12
    PRECAREM
    WIC
    MAGE
    SOCADV
    OTHF             0.000       0.000       0.000       0.000       0.000       0.000       0.000

  Specific indirect 13
    PRECAREM
    MAGE
    CIG0
    SOCADV
    OTHF             0.000       0.000       0.000       0.000       0.000       0.000       0.000

  Specific indirect 14
    PRECAREM
    BMI
    MEDUC
    SOCADV
    OTHF             0.000       0.000       0.000       0.000       0.000       0.000       0.000

  Specific indirect 15
    PRECAREM
    BMI
    CIG0
    SOCADV
    OTHF             0.000       0.000       0.000       0.000       0.000       0.000       0.000

  Specific indirect 16
    PRECAREM
    BMI
    MAGE
    SOCADV
    OTHF             0.000       0.000       0.000       0.000       0.000       0.000       0.000

  Specific indirect 17
    PRECAREM
    PAYER
    FEDUC
    FAGE
    SOCADV
    OTHF             0.000       0.000       0.000       0.000       0.000       0.000       0.000

  Specific indirect 18
    PRECAREM
    WIC
    MEDUC
    CIG0
    SOCADV
    OTHF             0.000       0.000       0.000       0.000       0.000       0.000       0.000

  Specific indirect 19
    PRECAREM
    WIC
    MAGE
    CIG0
    SOCADV
    OTHF             0.000       0.000       0.000       0.000       0.000       0.000       0.000

  Specific indirect 20
    PRECAREM
    BMI
    MEDUC
    CIG0
    SOCADV
    OTHF             0.000       0.000       0.000       0.000       0.000       0.000       0.000

  Specific indirect 21
    PRECAREM
    BMI
    MAGE
    CIG0
    SOCADV
    OTHF             0.000       0.000       0.000       0.000       0.000       0.000       0.000


Effects from CIG0 to PRECAREM via SOCADV

  Sum of indirect    0.000       0.000       0.000       0.000       0.000       0.000       0.000


Effects from MEDUC to PRECAREM via SOCADV

  Sum of indirect    0.000       0.000       0.000       0.000       0.000       0.000       0.000


Effects from FEDUC to PRECAREM via SOCADV

  Sum of indirect    0.000       0.000       0.000       0.000       0.000       0.000       0.000


Effects from FAGE to PRECAREM via SOCADV

  Sum of indirect    0.000       0.000       0.000       0.000       0.000       0.000       0.000


Effects from MHT to PRECAREM via SOCADV

  Sum of indirect    0.000       0.000       0.000       0.000       0.000       0.000       0.000


Effects from BMI to PRECAREM via SOCADV

  Sum of indirect    0.000       0.000       0.000       0.000       0.000       0.000       0.000


Effects from AFRAMM to PRGBP via SOCADV

  Sum of indirect    0.015       0.015       0.016       0.017       0.019       0.019       0.020

  Specific indirect 1
    PRGBP
    SOCADV
    AFRAMM           0.025       0.027       0.028       0.035       0.041       0.042       0.045

  Specific indirect 2
    PRGBP
    PAYER
    SOCADV
    AFRAMM          -0.011      -0.010      -0.009      -0.007      -0.005      -0.005      -0.004

  Specific indirect 3
    PRGBP
    MEDUC
    SOCADV
    AFRAMM          -0.011      -0.011      -0.010      -0.008      -0.005      -0.005      -0.004

  Specific indirect 4
    PRGBP
    CIG0
    SOCADV
    AFRAMM          -0.001       0.000       0.000       0.001       0.002       0.002       0.002

  Specific indirect 5
    PRGBP
    WIC
    SOCADV
    AFRAMM          -0.009      -0.008      -0.008      -0.006      -0.004      -0.004      -0.003

  Specific indirect 6
    PRGBP
    FAGE
    SOCADV
    AFRAMM           0.002       0.002       0.002       0.003       0.003       0.003       0.004

  Specific indirect 7
    PRGBP
    MAGE
    SOCADV
    AFRAMM          -0.009      -0.008      -0.008      -0.007      -0.006      -0.006      -0.005

  Specific indirect 8
    PRGBP
    MHT
    SOCADV
    AFRAMM          -0.001      -0.001      -0.001      -0.001      -0.001      -0.001      -0.001

  Specific indirect 9
    PRGBP
    BMI
    SOCADV
    AFRAMM           0.018       0.019       0.019       0.021       0.022       0.023       0.023

  Specific indirect 10
    PRGBP
    PAYER
    FEDUC
    SOCADV
    AFRAMM           0.000       0.000       0.000       0.000       0.001       0.001       0.001

  Specific indirect 11
    PRGBP
    PAYER
    FAGE
    SOCADV
    AFRAMM           0.000       0.000       0.000       0.000       0.000       0.000       0.000

  Specific indirect 12
    PRGBP
    MEDUC
    CIG0
    SOCADV
    AFRAMM           0.000       0.000       0.000       0.000       0.000       0.000       0.000

  Specific indirect 13
    PRGBP
    WIC
    MEDUC
    SOCADV
    AFRAMM           0.000       0.000       0.000       0.000       0.000       0.000       0.000

  Specific indirect 14
    PRGBP
    WIC
    MAGE
    SOCADV
    AFRAMM          -0.001       0.000       0.000       0.000       0.000       0.000       0.000

  Specific indirect 15
    PRGBP
    MAGE
    CIG0
    SOCADV
    AFRAMM           0.000       0.000       0.000       0.000       0.000       0.000       0.000

  Specific indirect 16
    PRGBP
    BMI
    MEDUC
    SOCADV
    AFRAMM          -0.008      -0.008      -0.007      -0.007      -0.006      -0.006      -0.006

  Specific indirect 17
    PRGBP
    BMI
    CIG0
    SOCADV
    AFRAMM          -0.001       0.000       0.000       0.000       0.000       0.000       0.000

  Specific indirect 18
    PRGBP
    BMI
    MAGE
    SOCADV
    AFRAMM          -0.007      -0.007      -0.007      -0.006      -0.006      -0.006      -0.006

  Specific indirect 19
    PRGBP
    PAYER
    FEDUC
    FAGE
    SOCADV
    AFRAMM           0.000       0.000       0.000       0.000       0.000       0.000       0.000

  Specific indirect 20
    PRGBP
    WIC
    MEDUC
    CIG0
    SOCADV
    AFRAMM           0.000       0.000       0.000       0.000       0.000       0.000       0.000

  Specific indirect 21
    PRGBP
    WIC
    MAGE
    CIG0
    SOCADV
    AFRAMM           0.000       0.000       0.000       0.000       0.000       0.000       0.000

  Specific indirect 22
    PRGBP
    BMI
    MEDUC
    CIG0
    SOCADV
    AFRAMM           0.000       0.000       0.000       0.000       0.000       0.000       0.000

  Specific indirect 23
    PRGBP
    BMI
    MAGE
    CIG0
    SOCADV
    AFRAMM           0.000       0.000       0.000       0.000       0.000       0.000       0.000


Effects from MHISP to PRGBP via SOCADV

  Sum of indirect    0.026       0.027       0.028       0.030       0.032       0.033       0.034

  Specific indirect 1
    PRGBP
    SOCADV
    MHISP            0.044       0.049       0.051       0.061       0.072       0.074       0.078

  Specific indirect 2
    PRGBP
    PAYER
    SOCADV
    MHISP           -0.019      -0.017      -0.016      -0.013      -0.009      -0.009      -0.008

  Specific indirect 3
    PRGBP
    MEDUC
    SOCADV
    MHISP           -0.020      -0.018      -0.018      -0.014      -0.010      -0.009      -0.007

  Specific indirect 4
    PRGBP
    CIG0
    SOCADV
    MHISP           -0.001       0.000       0.000       0.002       0.003       0.004       0.004

  Specific indirect 5
    PRGBP
    WIC
    SOCADV
    MHISP           -0.015      -0.014      -0.014      -0.010      -0.007      -0.007      -0.006

  Specific indirect 6
    PRGBP
    FAGE
    SOCADV
    MHISP            0.003       0.003       0.004       0.005       0.006       0.006       0.006

  Specific indirect 7
    PRGBP
    MAGE
    SOCADV
    MHISP           -0.015      -0.014      -0.014      -0.012      -0.010      -0.010      -0.009

  Specific indirect 8
    PRGBP
    MHT
    SOCADV
    MHISP           -0.002      -0.002      -0.001      -0.001      -0.001      -0.001      -0.001

  Specific indirect 9
    PRGBP
    BMI
    SOCADV
    MHISP            0.034       0.034       0.035       0.036       0.038       0.039       0.039

  Specific indirect 10
    PRGBP
    PAYER
    FEDUC
    SOCADV
    MHISP            0.000       0.000       0.001       0.001       0.001       0.001       0.001

  Specific indirect 11
    PRGBP
    PAYER
    FAGE
    SOCADV
    MHISP            0.000       0.000       0.000       0.000       0.000       0.000       0.000

  Specific indirect 12
    PRGBP
    MEDUC
    CIG0
    SOCADV
    MHISP           -0.001      -0.001      -0.001      -0.001       0.000       0.000       0.000

  Specific indirect 13
    PRGBP
    WIC
    MEDUC
    SOCADV
    MHISP            0.000       0.000       0.000       0.000       0.001       0.001       0.001

  Specific indirect 14
    PRGBP
    WIC
    MAGE
    SOCADV
    MHISP           -0.001      -0.001      -0.001      -0.001       0.000       0.000       0.000

  Specific indirect 15
    PRGBP
    MAGE
    CIG0
    SOCADV
    MHISP            0.000       0.000       0.000       0.000       0.000       0.000       0.000

  Specific indirect 16
    PRGBP
    BMI
    MEDUC
    SOCADV
    MHISP           -0.013      -0.013      -0.013      -0.012      -0.011      -0.011      -0.011

  Specific indirect 17
    PRGBP
    BMI
    CIG0
    SOCADV
    MHISP           -0.001      -0.001      -0.001      -0.001       0.000       0.000       0.000

  Specific indirect 18
    PRGBP
    BMI
    MAGE
    SOCADV
    MHISP           -0.012      -0.011      -0.011      -0.011      -0.010      -0.010      -0.010

  Specific indirect 19
    PRGBP
    PAYER
    FEDUC
    FAGE
    SOCADV
    MHISP            0.000       0.000       0.000       0.000       0.000       0.000       0.000

  Specific indirect 20
    PRGBP
    WIC
    MEDUC
    CIG0
    SOCADV
    MHISP            0.000       0.000       0.000       0.000       0.000       0.000       0.000

  Specific indirect 21
    PRGBP
    WIC
    MAGE
    CIG0
    SOCADV
    MHISP            0.000       0.000       0.000       0.000       0.000       0.000       0.000

  Specific indirect 22
    PRGBP
    BMI
    MEDUC
    CIG0
    SOCADV
    MHISP           -0.001       0.000       0.000       0.000       0.000       0.000       0.000

  Specific indirect 23
    PRGBP
    BMI
    MAGE
    CIG0
    SOCADV
    MHISP            0.000       0.000       0.000       0.000       0.000       0.000       0.000


Effects from OTHM to PRGBP via SOCADV

  Sum of indirect   -0.046      -0.045      -0.044      -0.041      -0.038      -0.037      -0.036

  Specific indirect 1
    PRGBP
    SOCADV
    OTHM            -0.107      -0.101      -0.098      -0.084      -0.069      -0.066      -0.060

  Specific indirect 2
    PRGBP
    PAYER
    SOCADV
    OTHM             0.010       0.012       0.013       0.018       0.022       0.023       0.025

  Specific indirect 3
    PRGBP
    MEDUC
    SOCADV
    OTHM             0.010       0.012       0.013       0.019       0.024       0.025       0.027

  Specific indirect 4
    PRGBP
    CIG0
    SOCADV
    OTHM            -0.006      -0.005      -0.005      -0.002       0.000       0.000       0.001

  Specific indirect 5
    PRGBP
    WIC
    SOCADV
    OTHM             0.008       0.009       0.010       0.014       0.019       0.019       0.021

  Specific indirect 6
    PRGBP
    FAGE
    SOCADV
    OTHM            -0.009      -0.008      -0.008      -0.006      -0.005      -0.004      -0.004

  Specific indirect 7
    PRGBP
    MAGE
    SOCADV
    OTHM             0.012       0.013       0.014       0.017       0.019       0.020       0.021

  Specific indirect 8
    PRGBP
    MHT
    SOCADV
    OTHM             0.001       0.001       0.001       0.002       0.002       0.002       0.002

  Specific indirect 9
    PRGBP
    BMI
    SOCADV
    OTHM            -0.054      -0.053      -0.052      -0.050      -0.047      -0.047      -0.046

  Specific indirect 10
    PRGBP
    PAYER
    FEDUC
    SOCADV
    OTHM            -0.002      -0.002      -0.001      -0.001      -0.001      -0.001      -0.001

  Specific indirect 11
    PRGBP
    PAYER
    FAGE
    SOCADV
    OTHM             0.000       0.000       0.000       0.000       0.000       0.000       0.000

  Specific indirect 12
    PRGBP
    MEDUC
    CIG0
    SOCADV
    OTHM             0.000       0.000       0.000       0.001       0.001       0.001       0.001

  Specific indirect 13
    PRGBP
    WIC
    MEDUC
    SOCADV
    OTHM            -0.001      -0.001      -0.001      -0.001       0.000       0.000       0.000

  Specific indirect 14
    PRGBP
    WIC
    MAGE
    SOCADV
    OTHM             0.000       0.001       0.001       0.001       0.001       0.001       0.001

  Specific indirect 15
    PRGBP
    MAGE
    CIG0
    SOCADV
    OTHM             0.000       0.000       0.000       0.000       0.000       0.000       0.000

  Specific indirect 16
    PRGBP
    BMI
    MEDUC
    SOCADV
    OTHM             0.015       0.015       0.015       0.016       0.018       0.018       0.018

  Specific indirect 17
    PRGBP
    BMI
    CIG0
    SOCADV
    OTHM             0.000       0.000       0.000       0.001       0.001       0.001       0.001

  Specific indirect 18
    PRGBP
    BMI
    MAGE
    SOCADV
    OTHM             0.014       0.014       0.014       0.015       0.015       0.016       0.016

  Specific indirect 19
    PRGBP
    PAYER
    FEDUC
    FAGE
    SOCADV
    OTHM             0.000       0.000       0.000       0.000       0.000       0.000       0.000

  Specific indirect 20
    PRGBP
    WIC
    MEDUC
    CIG0
    SOCADV
    OTHM             0.000       0.000       0.000       0.000       0.000       0.000       0.000

  Specific indirect 21
    PRGBP
    WIC
    MAGE
    CIG0
    SOCADV
    OTHM             0.000       0.000       0.000       0.000       0.000       0.000       0.000

  Specific indirect 22
    PRGBP
    BMI
    MEDUC
    CIG0
    SOCADV
    OTHM             0.001       0.001       0.001       0.001       0.001       0.001       0.001

  Specific indirect 23
    PRGBP
    BMI
    MAGE
    CIG0
    SOCADV
    OTHM             0.000       0.000       0.000       0.000       0.000       0.000       0.000


Effects from AFRAMF to PRGBP via SOCADV

  Sum of indirect    0.046       0.048       0.049       0.052       0.056       0.057       0.059

  Specific indirect 1
    PRGBP
    SOCADV
    AFRAMF           0.078       0.086       0.088       0.107       0.124       0.130       0.137

  Specific indirect 2
    PRGBP
    PAYER
    SOCADV
    AFRAMF          -0.032      -0.030      -0.029      -0.023      -0.017      -0.015      -0.013

  Specific indirect 3
    PRGBP
    MEDUC
    SOCADV
    AFRAMF          -0.035      -0.032      -0.031      -0.024      -0.017      -0.015      -0.012

  Specific indirect 4
    PRGBP
    CIG0
    SOCADV
    AFRAMF          -0.002       0.000       0.000       0.003       0.006       0.007       0.008

  Specific indirect 5
    PRGBP
    WIC
    SOCADV
    AFRAMF          -0.027      -0.025      -0.024      -0.018      -0.013      -0.012      -0.010

  Specific indirect 6
    PRGBP
    FAGE
    SOCADV
    AFRAMF           0.005       0.006       0.006       0.008       0.010       0.010       0.011

  Specific indirect 7
    PRGBP
    MAGE
    SOCADV
    AFRAMF          -0.027      -0.025      -0.024      -0.021      -0.018      -0.017      -0.016

  Specific indirect 8
    PRGBP
    MHT
    SOCADV
    AFRAMF          -0.003      -0.003      -0.003      -0.002      -0.002      -0.002      -0.002

  Specific indirect 9
    PRGBP
    BMI
    SOCADV
    AFRAMF           0.060       0.061       0.061       0.064       0.066       0.067       0.068

  Specific indirect 10
    PRGBP
    PAYER
    FEDUC
    SOCADV
    AFRAMF           0.001       0.001       0.001       0.001       0.002       0.002       0.002

  Specific indirect 11
    PRGBP
    PAYER
    FAGE
    SOCADV
    AFRAMF           0.000       0.000       0.000       0.000       0.000       0.000       0.000

  Specific indirect 12
    PRGBP
    MEDUC
    CIG0
    SOCADV
    AFRAMF          -0.001      -0.001      -0.001      -0.001      -0.001      -0.001       0.000

  Specific indirect 13
    PRGBP
    WIC
    MEDUC
    SOCADV
    AFRAMF           0.000       0.000       0.000       0.001       0.001       0.001       0.001

  Specific indirect 14
    PRGBP
    WIC
    MAGE
    SOCADV
    AFRAMF          -0.002      -0.001      -0.001      -0.001      -0.001      -0.001      -0.001

  Specific indirect 15
    PRGBP
    MAGE
    CIG0
    SOCADV
    AFRAMF           0.000       0.000       0.000       0.000       0.000       0.000       0.000

  Specific indirect 16
    PRGBP
    BMI
    MEDUC
    SOCADV
    AFRAMF          -0.023      -0.023      -0.022      -0.021      -0.020      -0.019      -0.019

  Specific indirect 17
    PRGBP
    BMI
    CIG0
    SOCADV
    AFRAMF          -0.002      -0.001      -0.001      -0.001      -0.001      -0.001       0.000

  Specific indirect 18
    PRGBP
    BMI
    MAGE
    SOCADV
    AFRAMF          -0.020      -0.020      -0.020      -0.019      -0.018      -0.018      -0.018

  Specific indirect 19
    PRGBP
    PAYER
    FEDUC
    FAGE
    SOCADV
    AFRAMF           0.000       0.000       0.000       0.000       0.000       0.000       0.000

  Specific indirect 20
    PRGBP
    WIC
    MEDUC
    CIG0
    SOCADV
    AFRAMF           0.000       0.000       0.000       0.000       0.000       0.000       0.000

  Specific indirect 21
    PRGBP
    WIC
    MAGE
    CIG0
    SOCADV
    AFRAMF           0.000       0.000       0.000       0.000       0.000       0.000       0.000

  Specific indirect 22
    PRGBP
    BMI
    MEDUC
    CIG0
    SOCADV
    AFRAMF          -0.001      -0.001      -0.001      -0.001      -0.001      -0.001      -0.001

  Specific indirect 23
    PRGBP
    BMI
    MAGE
    CIG0
    SOCADV
    AFRAMF           0.000       0.000       0.000       0.000       0.000       0.000       0.000


Effects from FHISP to PRGBP via SOCADV

  Sum of indirect    0.039       0.040       0.041       0.044       0.047       0.048       0.049

  Specific indirect 1
    PRGBP
    SOCADV
    FHISP            0.065       0.072       0.074       0.090       0.104       0.108       0.114

  Specific indirect 2
    PRGBP
    PAYER
    SOCADV
    FHISP           -0.027      -0.025      -0.024      -0.019      -0.014      -0.013      -0.011

  Specific indirect 3
    PRGBP
    MEDUC
    SOCADV
    FHISP           -0.029      -0.027      -0.026      -0.020      -0.014      -0.013      -0.011

  Specific indirect 4
    PRGBP
    CIG0
    SOCADV
    FHISP           -0.001       0.000       0.000       0.003       0.005       0.006       0.006

  Specific indirect 5
    PRGBP
    WIC
    SOCADV
    FHISP           -0.022      -0.021      -0.020      -0.015      -0.011      -0.010      -0.008

  Specific indirect 6
    PRGBP
    FAGE
    SOCADV
    FHISP            0.004       0.005       0.005       0.007       0.008       0.009       0.009

  Specific indirect 7
    PRGBP
    MAGE
    SOCADV
    FHISP           -0.022      -0.021      -0.021      -0.018      -0.015      -0.014      -0.013

  Specific indirect 8
    PRGBP
    MHT
    SOCADV
    FHISP           -0.002      -0.002      -0.002      -0.002      -0.002      -0.001      -0.001

  Specific indirect 9
    PRGBP
    BMI
    SOCADV
    FHISP            0.050       0.051       0.051       0.053       0.055       0.056       0.057

  Specific indirect 10
    PRGBP
    PAYER
    FEDUC
    SOCADV
    FHISP            0.001       0.001       0.001       0.001       0.002       0.002       0.002

  Specific indirect 11
    PRGBP
    PAYER
    FAGE
    SOCADV
    FHISP            0.000       0.000       0.000       0.000       0.000       0.000       0.000

  Specific indirect 12
    PRGBP
    MEDUC
    CIG0
    SOCADV
    FHISP           -0.001      -0.001      -0.001      -0.001      -0.001       0.000       0.000

  Specific indirect 13
    PRGBP
    WIC
    MEDUC
    SOCADV
    FHISP            0.000       0.000       0.000       0.001       0.001       0.001       0.001

  Specific indirect 14
    PRGBP
    WIC
    MAGE
    SOCADV
    FHISP           -0.001      -0.001      -0.001      -0.001      -0.001      -0.001      -0.001

  Specific indirect 15
    PRGBP
    MAGE
    CIG0
    SOCADV
    FHISP            0.000       0.000       0.000       0.000       0.000       0.000       0.000

  Specific indirect 16
    PRGBP
    BMI
    MEDUC
    SOCADV
    FHISP           -0.019      -0.019      -0.019      -0.018      -0.017      -0.016      -0.016

  Specific indirect 17
    PRGBP
    BMI
    CIG0
    SOCADV
    FHISP           -0.001      -0.001      -0.001      -0.001      -0.001       0.000       0.000

  Specific indirect 18
    PRGBP
    BMI
    MAGE
    SOCADV
    FHISP           -0.017      -0.017      -0.016      -0.016      -0.015      -0.015      -0.015

  Specific indirect 19
    PRGBP
    PAYER
    FEDUC
    FAGE
    SOCADV
    FHISP            0.000       0.000       0.000       0.000       0.000       0.000       0.000

  Specific indirect 20
    PRGBP
    WIC
    MEDUC
    CIG0
    SOCADV
    FHISP            0.000       0.000       0.000       0.000       0.000       0.000       0.000

  Specific indirect 21
    PRGBP
    WIC
    MAGE
    CIG0
    SOCADV
    FHISP            0.000       0.000       0.000       0.000       0.000       0.000       0.000

  Specific indirect 22
    PRGBP
    BMI
    MEDUC
    CIG0
    SOCADV
    FHISP           -0.001      -0.001      -0.001      -0.001      -0.001      -0.001      -0.001

  Specific indirect 23
    PRGBP
    BMI
    MAGE
    CIG0
    SOCADV
    FHISP            0.000       0.000       0.000       0.000       0.000       0.000       0.000


Effects from OTHF to PRGBP via SOCADV

  Sum of indirect   -0.003      -0.002      -0.002      -0.001       0.000       0.000       0.000

  Specific indirect 1
    PRGBP
    SOCADV
    OTHF            -0.006      -0.005      -0.005      -0.003      -0.001       0.000       0.000

  Specific indirect 2
    PRGBP
    PAYER
    SOCADV
    OTHF             0.000       0.000       0.000       0.001       0.001       0.001       0.001

  Specific indirect 3
    PRGBP
    MEDUC
    SOCADV
    OTHF             0.000       0.000       0.000       0.001       0.001       0.001       0.001

  Specific indirect 4
    PRGBP
    CIG0
    SOCADV
    OTHF             0.000       0.000       0.000       0.000       0.000       0.000       0.000

  Specific indirect 5
    PRGBP
    WIC
    SOCADV
    OTHF             0.000       0.000       0.000       0.000       0.001       0.001       0.001

  Specific indirect 6
    PRGBP
    FAGE
    SOCADV
    OTHF             0.000       0.000       0.000       0.000       0.000       0.000       0.000

  Specific indirect 7
    PRGBP
    MAGE
    SOCADV
    OTHF             0.000       0.000       0.000       0.001       0.001       0.001       0.001

  Specific indirect 8
    PRGBP
    MHT
    SOCADV
    OTHF             0.000       0.000       0.000       0.000       0.000       0.000       0.000

  Specific indirect 9
    PRGBP
    BMI
    SOCADV
    OTHF            -0.004      -0.003      -0.003      -0.002       0.000       0.000       0.000

  Specific indirect 10
    PRGBP
    PAYER
    FEDUC
    SOCADV
    OTHF             0.000       0.000       0.000       0.000       0.000       0.000       0.000

  Specific indirect 11
    PRGBP
    PAYER
    FAGE
    SOCADV
    OTHF             0.000       0.000       0.000       0.000       0.000       0.000       0.000

  Specific indirect 12
    PRGBP
    MEDUC
    CIG0
    SOCADV
    OTHF             0.000       0.000       0.000       0.000       0.000       0.000       0.000

  Specific indirect 13
    PRGBP
    WIC
    MEDUC
    SOCADV
    OTHF             0.000       0.000       0.000       0.000       0.000       0.000       0.000

  Specific indirect 14
    PRGBP
    WIC
    MAGE
    SOCADV
    OTHF             0.000       0.000       0.000       0.000       0.000       0.000       0.000

  Specific indirect 15
    PRGBP
    MAGE
    CIG0
    SOCADV
    OTHF             0.000       0.000       0.000       0.000       0.000       0.000       0.000

  Specific indirect 16
    PRGBP
    BMI
    MEDUC
    SOCADV
    OTHF             0.000       0.000       0.000       0.001       0.001       0.001       0.001

  Specific indirect 17
    PRGBP
    BMI
    CIG0
    SOCADV
    OTHF             0.000       0.000       0.000       0.000       0.000       0.000       0.000

  Specific indirect 18
    PRGBP
    BMI
    MAGE
    SOCADV
    OTHF             0.000       0.000       0.000       0.000       0.001       0.001       0.001

  Specific indirect 19
    PRGBP
    PAYER
    FEDUC
    FAGE
    SOCADV
    OTHF             0.000       0.000       0.000       0.000       0.000       0.000       0.000

  Specific indirect 20
    PRGBP
    WIC
    MEDUC
    CIG0
    SOCADV
    OTHF             0.000       0.000       0.000       0.000       0.000       0.000       0.000

  Specific indirect 21
    PRGBP
    WIC
    MAGE
    CIG0
    SOCADV
    OTHF             0.000       0.000       0.000       0.000       0.000       0.000       0.000

  Specific indirect 22
    PRGBP
    BMI
    MEDUC
    CIG0
    SOCADV
    OTHF             0.000       0.000       0.000       0.000       0.000       0.000       0.000

  Specific indirect 23
    PRGBP
    BMI
    MAGE
    CIG0
    SOCADV
    OTHF             0.000       0.000       0.000       0.000       0.000       0.000       0.000


Effects from CIG0 to PRGBP via SOCADV

  Sum of indirect    0.000       0.000       0.000       0.000       0.000       0.000       0.000


Effects from MEDUC to PRGBP via SOCADV

  Sum of indirect    0.000       0.000       0.000       0.000       0.000       0.000       0.000


Effects from FEDUC to PRGBP via SOCADV

  Sum of indirect    0.000       0.000       0.000       0.000       0.000       0.000       0.000


Effects from FAGE to PRGBP via SOCADV

  Sum of indirect    0.000       0.000       0.000       0.000       0.000       0.000       0.000


Effects from MHT to PRGBP via SOCADV

  Sum of indirect    0.000       0.000       0.000       0.000       0.000       0.000       0.000


Effects from BMI to PRGBP via SOCADV

  Sum of indirect    0.000       0.000       0.000       0.000       0.000       0.000       0.000


Effects from AFRAMM to PRGDM via SOCADV

  Sum of indirect   -0.005      -0.005      -0.004      -0.003      -0.001      -0.001       0.000

  Specific indirect 1
    PRGDM
    SOCADV
    AFRAMM          -0.003       0.000       0.001       0.008       0.015       0.017       0.020

  Specific indirect 2
    PRGDM
    PAYER
    SOCADV
    AFRAMM          -0.005      -0.004      -0.004      -0.002       0.001       0.001       0.002

  Specific indirect 3
    PRGDM
    MEDUC
    SOCADV
    AFRAMM          -0.004      -0.003      -0.002       0.000       0.003       0.003       0.004

  Specific indirect 4
    PRGDM
    CIG0
    SOCADV
    AFRAMM           0.004       0.005       0.005       0.006       0.007       0.008       0.008

  Specific indirect 5
    PRGDM
    WIC
    SOCADV
    AFRAMM          -0.002      -0.001      -0.001       0.001       0.003       0.003       0.004

  Specific indirect 6
    PRGDM
    FAGE
    SOCADV
    AFRAMM          -0.003      -0.003      -0.003      -0.002      -0.001      -0.001      -0.001

  Specific indirect 7
    PRGDM
    MAGE
    SOCADV
    AFRAMM          -0.029      -0.028      -0.028      -0.026      -0.024      -0.024      -0.023

  Specific indirect 8
    PRGDM
    MHT
    SOCADV
    AFRAMM           0.002       0.002       0.002       0.003       0.003       0.003       0.003

  Specific indirect 9
    PRGDM
    BMI
    SOCADV
    AFRAMM           0.019       0.020       0.020       0.022       0.024       0.024       0.025

  Specific indirect 10
    PRGDM
    PAYER
    FEDUC
    SOCADV
    AFRAMM           0.000       0.000       0.000       0.000       0.000       0.000       0.000

  Specific indirect 11
    PRGDM
    PAYER
    FAGE
    SOCADV
    AFRAMM           0.000       0.000       0.000       0.000       0.000       0.000       0.000

  Specific indirect 12
    PRGDM
    MEDUC
    CIG0
    SOCADV
    AFRAMM           0.000       0.000       0.000       0.000       0.000       0.000       0.000

  Specific indirect 13
    PRGDM
    WIC
    MEDUC
    SOCADV
    AFRAMM           0.000       0.000       0.000       0.000       0.000       0.000       0.000

  Specific indirect 14
    PRGDM
    WIC
    MAGE
    SOCADV
    AFRAMM           0.000       0.000       0.000       0.000       0.000       0.000       0.000

  Specific indirect 15
    PRGDM
    MAGE
    CIG0
    SOCADV
    AFRAMM           0.000       0.000       0.000       0.000       0.000       0.000       0.000

  Specific indirect 16
    PRGDM
    BMI
    MEDUC
    SOCADV
    AFRAMM          -0.008      -0.008      -0.008      -0.007      -0.006      -0.006      -0.006

  Specific indirect 17
    PRGDM
    BMI
    CIG0
    SOCADV
    AFRAMM          -0.001       0.000       0.000       0.000       0.000       0.000       0.000

  Specific indirect 18
    PRGDM
    BMI
    MAGE
    SOCADV
    AFRAMM          -0.007      -0.007      -0.007      -0.007      -0.006      -0.006      -0.006

  Specific indirect 19
    PRGDM
    PAYER
    FEDUC
    FAGE
    SOCADV
    AFRAMM           0.000       0.000       0.000       0.000       0.000       0.000       0.000

  Specific indirect 20
    PRGDM
    WIC
    MEDUC
    CIG0
    SOCADV
    AFRAMM           0.000       0.000       0.000       0.000       0.000       0.000       0.000

  Specific indirect 21
    PRGDM
    WIC
    MAGE
    CIG0
    SOCADV
    AFRAMM           0.000       0.000       0.000       0.000       0.000       0.000       0.000

  Specific indirect 22
    PRGDM
    BMI
    MEDUC
    CIG0
    SOCADV
    AFRAMM           0.000       0.000       0.000       0.000       0.000       0.000       0.000

  Specific indirect 23
    PRGDM
    BMI
    MAGE
    CIG0
    SOCADV
    AFRAMM           0.000       0.000       0.000       0.000       0.000       0.000       0.000


Effects from MHISP to PRGDM via SOCADV

  Sum of indirect   -0.009      -0.008      -0.008      -0.005      -0.002      -0.002      -0.001

  Specific indirect 1
    PRGDM
    SOCADV
    MHISP           -0.005       0.000       0.002       0.015       0.027       0.029       0.035

  Specific indirect 2
    PRGDM
    PAYER
    SOCADV
    MHISP           -0.009      -0.008      -0.007      -0.003       0.001       0.002       0.004

  Specific indirect 3
    PRGDM
    MEDUC
    SOCADV
    MHISP           -0.007      -0.005      -0.004       0.000       0.005       0.006       0.007

  Specific indirect 4
    PRGDM
    CIG0
    SOCADV
    MHISP            0.007       0.008       0.008       0.011       0.013       0.013       0.014

  Specific indirect 5
    PRGDM
    WIC
    SOCADV
    MHISP           -0.003      -0.002      -0.001       0.002       0.006       0.006       0.008

  Specific indirect 6
    PRGDM
    FAGE
    SOCADV
    MHISP           -0.005      -0.005      -0.005      -0.003      -0.002      -0.002      -0.001

  Specific indirect 7
    PRGDM
    MAGE
    SOCADV
    MHISP           -0.049      -0.048      -0.048      -0.046      -0.043      -0.043      -0.042

  Specific indirect 8
    PRGDM
    MHT
    SOCADV
    MHISP            0.004       0.004       0.004       0.005       0.005       0.005       0.005

  Specific indirect 9
    PRGDM
    BMI
    SOCADV
    MHISP            0.035       0.036       0.036       0.038       0.040       0.041       0.042

  Specific indirect 10
    PRGDM
    PAYER
    FEDUC
    SOCADV
    MHISP            0.000       0.000       0.000       0.000       0.000       0.000       0.001

  Specific indirect 11
    PRGDM
    PAYER
    FAGE
    SOCADV
    MHISP            0.000       0.000       0.000       0.000       0.000       0.000       0.000

  Specific indirect 12
    PRGDM
    MEDUC
    CIG0
    SOCADV
    MHISP            0.000       0.000       0.000       0.000       0.000       0.000       0.000

  Specific indirect 13
    PRGDM
    WIC
    MEDUC
    SOCADV
    MHISP            0.000       0.000       0.000       0.000       0.000       0.000       0.000

  Specific indirect 14
    PRGDM
    WIC
    MAGE
    SOCADV
    MHISP            0.000       0.000       0.000       0.000       0.000       0.000       0.000

  Specific indirect 15
    PRGDM
    MAGE
    CIG0
    SOCADV
    MHISP            0.000       0.000       0.000       0.000       0.001       0.001       0.001

  Specific indirect 16
    PRGDM
    BMI
    MEDUC
    SOCADV
    MHISP           -0.014      -0.014      -0.014      -0.013      -0.012      -0.011      -0.011

  Specific indirect 17
    PRGDM
    BMI
    CIG0
    SOCADV
    MHISP           -0.001      -0.001      -0.001      -0.001       0.000       0.000       0.000

  Specific indirect 18
    PRGDM
    BMI
    MAGE
    SOCADV
    MHISP           -0.012      -0.012      -0.012      -0.011      -0.011      -0.011      -0.011

  Specific indirect 19
    PRGDM
    PAYER
    FEDUC
    FAGE
    SOCADV
    MHISP            0.000       0.000       0.000       0.000       0.000       0.000       0.000

  Specific indirect 20
    PRGDM
    WIC
    MEDUC
    CIG0
    SOCADV
    MHISP            0.000       0.000       0.000       0.000       0.000       0.000       0.000

  Specific indirect 21
    PRGDM
    WIC
    MAGE
    CIG0
    SOCADV
    MHISP            0.000       0.000       0.000       0.000       0.000       0.000       0.000

  Specific indirect 22
    PRGDM
    BMI
    MEDUC
    CIG0
    SOCADV
    MHISP           -0.001      -0.001      -0.001       0.000       0.000       0.000       0.000

  Specific indirect 23
    PRGDM
    BMI
    MAGE
    CIG0
    SOCADV
    MHISP            0.000       0.000       0.000       0.000       0.000       0.000       0.000


Effects from OTHM to PRGDM via SOCADV

  Sum of indirect    0.001       0.003       0.003       0.007       0.011       0.011       0.013

  Specific indirect 1
    PRGDM
    SOCADV
    OTHM            -0.048      -0.040      -0.037      -0.020      -0.003       0.000       0.006

  Specific indirect 2
    PRGDM
    PAYER
    SOCADV
    OTHM            -0.005      -0.003      -0.002       0.004       0.009       0.010       0.012

  Specific indirect 3
    PRGDM
    MEDUC
    SOCADV
    OTHM            -0.010      -0.008      -0.007      -0.001       0.006       0.007       0.009

  Specific indirect 4
    PRGDM
    CIG0
    SOCADV
    OTHM            -0.019      -0.018      -0.018      -0.015      -0.012      -0.011      -0.010

  Specific indirect 5
    PRGDM
    WIC
    SOCADV
    OTHM            -0.010      -0.008      -0.007      -0.003       0.002       0.003       0.005

  Specific indirect 6
    PRGDM
    FAGE
    SOCADV
    OTHM             0.002       0.003       0.003       0.005       0.006       0.007       0.007

  Specific indirect 7
    PRGDM
    MAGE
    SOCADV
    OTHM             0.057       0.058       0.059       0.062       0.065       0.066       0.067

  Specific indirect 8
    PRGDM
    MHT
    SOCADV
    OTHM            -0.007      -0.007      -0.007      -0.007      -0.006      -0.006      -0.006

  Specific indirect 9
    PRGDM
    BMI
    SOCADV
    OTHM            -0.057      -0.056      -0.055      -0.052      -0.049      -0.049      -0.048

  Specific indirect 10
    PRGDM
    PAYER
    FEDUC
    SOCADV
    OTHM            -0.001      -0.001      -0.001       0.000       0.000       0.000       0.000

  Specific indirect 11
    PRGDM
    PAYER
    FAGE
    SOCADV
    OTHM             0.000       0.000       0.000       0.000       0.000       0.000       0.000

  Specific indirect 12
    PRGDM
    MEDUC
    CIG0
    SOCADV
    OTHM             0.000       0.000       0.000       0.000       0.000       0.000       0.000

  Specific indirect 13
    PRGDM
    WIC
    MEDUC
    SOCADV
    OTHM             0.000       0.000       0.000       0.000       0.000       0.000       0.000

  Specific indirect 14
    PRGDM
    WIC
    MAGE
    SOCADV
    OTHM            -0.001      -0.001       0.000       0.000       0.000       0.000       0.000

  Specific indirect 15
    PRGDM
    MAGE
    CIG0
    SOCADV
    OTHM            -0.001      -0.001      -0.001      -0.001       0.000       0.000       0.000

  Specific indirect 16
    PRGDM
    BMI
    MEDUC
    SOCADV
    OTHM             0.015       0.016       0.016       0.017       0.019       0.019       0.019

  Specific indirect 17
    PRGDM
    BMI
    CIG0
    SOCADV
    OTHM             0.000       0.000       0.001       0.001       0.001       0.001       0.001

  Specific indirect 18
    PRGDM
    BMI
    MAGE
    SOCADV
    OTHM             0.014       0.015       0.015       0.016       0.016       0.016       0.017

  Specific indirect 19
    PRGDM
    PAYER
    FEDUC
    FAGE
    SOCADV
    OTHM             0.000       0.000       0.000       0.000       0.000       0.000       0.000

  Specific indirect 20
    PRGDM
    WIC
    MEDUC
    CIG0
    SOCADV
    OTHM             0.000       0.000       0.000       0.000       0.000       0.000       0.000

  Specific indirect 21
    PRGDM
    WIC
    MAGE
    CIG0
    SOCADV
    OTHM             0.000       0.000       0.000       0.000       0.000       0.000       0.000

  Specific indirect 22
    PRGDM
    BMI
    MEDUC
    CIG0
    SOCADV
    OTHM             0.001       0.001       0.001       0.001       0.001       0.001       0.001

  Specific indirect 23
    PRGDM
    BMI
    MAGE
    CIG0
    SOCADV
    OTHM             0.000       0.000       0.000       0.000       0.000       0.000       0.000


Effects from AFRAMF to PRGDM via SOCADV

  Sum of indirect   -0.016      -0.014      -0.013      -0.009      -0.004      -0.003      -0.001

  Specific indirect 1
    PRGDM
    SOCADV
    AFRAMF          -0.008      -0.001       0.004       0.026       0.047       0.050       0.061

  Specific indirect 2
    PRGDM
    PAYER
    SOCADV
    AFRAMF          -0.015      -0.013      -0.012      -0.005       0.002       0.004       0.006

  Specific indirect 3
    PRGDM
    MEDUC
    SOCADV
    AFRAMF          -0.012      -0.009      -0.007       0.001       0.008       0.010       0.013

  Specific indirect 4
    PRGDM
    CIG0
    SOCADV
    AFRAMF           0.013       0.014       0.015       0.019       0.022       0.023       0.024

  Specific indirect 5
    PRGDM
    WIC
    SOCADV
    AFRAMF          -0.006      -0.004      -0.002       0.004       0.010       0.011       0.013

  Specific indirect 6
    PRGDM
    FAGE
    SOCADV
    AFRAMF          -0.009      -0.008      -0.008      -0.006      -0.004      -0.003      -0.002

  Specific indirect 7
    PRGDM
    MAGE
    SOCADV
    AFRAMF          -0.086      -0.084      -0.084      -0.079      -0.076      -0.075      -0.073

  Specific indirect 8
    PRGDM
    MHT
    SOCADV
    AFRAMF           0.008       0.008       0.008       0.008       0.009       0.009       0.009

  Specific indirect 9
    PRGDM
    BMI
    SOCADV
    AFRAMF           0.062       0.063       0.064       0.067       0.070       0.071       0.072

  Specific indirect 10
    PRGDM
    PAYER
    FEDUC
    SOCADV
    AFRAMF           0.000       0.000       0.000       0.000       0.001       0.001       0.001

  Specific indirect 11
    PRGDM
    PAYER
    FAGE
    SOCADV
    AFRAMF           0.000       0.000       0.000       0.000       0.000       0.000       0.000

  Specific indirect 12
    PRGDM
    MEDUC
    CIG0
    SOCADV
    AFRAMF           0.000       0.000       0.000       0.000       0.000       0.000       0.000

  Specific indirect 13
    PRGDM
    WIC
    MEDUC
    SOCADV
    AFRAMF          -0.001       0.000       0.000       0.000       0.000       0.000       0.000

  Specific indirect 14
    PRGDM
    WIC
    MAGE
    SOCADV
    AFRAMF           0.000       0.000       0.000       0.000       0.001       0.001       0.001

  Specific indirect 15
    PRGDM
    MAGE
    CIG0
    SOCADV
    AFRAMF           0.000       0.000       0.000       0.001       0.001       0.001       0.001

  Specific indirect 16
    PRGDM
    BMI
    MEDUC
    SOCADV
    AFRAMF          -0.024      -0.024      -0.024      -0.022      -0.021      -0.020      -0.020

  Specific indirect 17
    PRGDM
    BMI
    CIG0
    SOCADV
    AFRAMF          -0.002      -0.001      -0.001      -0.001      -0.001      -0.001       0.000

  Specific indirect 18
    PRGDM
    BMI
    MAGE
    SOCADV
    AFRAMF          -0.021      -0.021      -0.021      -0.020      -0.019      -0.019      -0.019

  Specific indirect 19
    PRGDM
    PAYER
    FEDUC
    FAGE
    SOCADV
    AFRAMF           0.000       0.000       0.000       0.000       0.000       0.000       0.000

  Specific indirect 20
    PRGDM
    WIC
    MEDUC
    CIG0
    SOCADV
    AFRAMF           0.000       0.000       0.000       0.000       0.000       0.000       0.000

  Specific indirect 21
    PRGDM
    WIC
    MAGE
    CIG0
    SOCADV
    AFRAMF           0.000       0.000       0.000       0.000       0.000       0.000       0.000

  Specific indirect 22
    PRGDM
    BMI
    MEDUC
    CIG0
    SOCADV
    AFRAMF          -0.001      -0.001      -0.001      -0.001      -0.001      -0.001      -0.001

  Specific indirect 23
    PRGDM
    BMI
    MAGE
    CIG0
    SOCADV
    AFRAMF           0.000       0.000       0.000       0.000       0.000       0.000       0.000


Effects from FHISP to PRGDM via SOCADV

  Sum of indirect   -0.014      -0.012      -0.011      -0.007      -0.003      -0.003      -0.001

  Specific indirect 1
    PRGDM
    SOCADV
    FHISP           -0.007       0.000       0.004       0.022       0.039       0.042       0.051

  Specific indirect 2
    PRGDM
    PAYER
    SOCADV
    FHISP           -0.013      -0.011      -0.010      -0.004       0.002       0.003       0.005

  Specific indirect 3
    PRGDM
    MEDUC
    SOCADV
    FHISP           -0.010      -0.007      -0.006       0.001       0.007       0.008       0.011

  Specific indirect 4
    PRGDM
    CIG0
    SOCADV
    FHISP            0.011       0.012       0.012       0.016       0.019       0.019       0.021

  Specific indirect 5
    PRGDM
    WIC
    SOCADV
    FHISP           -0.005      -0.003      -0.002       0.003       0.008       0.009       0.011

  Specific indirect 6
    PRGDM
    FAGE
    SOCADV
    FHISP           -0.008      -0.007      -0.007      -0.005      -0.003      -0.003      -0.002

  Specific indirect 7
    PRGDM
    MAGE
    SOCADV
    FHISP           -0.072      -0.071      -0.070      -0.067      -0.063      -0.063      -0.062

  Specific indirect 8
    PRGDM
    MHT
    SOCADV
    FHISP            0.006       0.006       0.007       0.007       0.007       0.007       0.008

  Specific indirect 9
    PRGDM
    BMI
    SOCADV
    FHISP            0.052       0.053       0.054       0.056       0.059       0.059       0.060

  Specific indirect 10
    PRGDM
    PAYER
    FEDUC
    SOCADV
    FHISP            0.000       0.000       0.000       0.000       0.001       0.001       0.001

  Specific indirect 11
    PRGDM
    PAYER
    FAGE
    SOCADV
    FHISP            0.000       0.000       0.000       0.000       0.000       0.000       0.000

  Specific indirect 12
    PRGDM
    MEDUC
    CIG0
    SOCADV
    FHISP            0.000       0.000       0.000       0.000       0.000       0.000       0.000

  Specific indirect 13
    PRGDM
    WIC
    MEDUC
    SOCADV
    FHISP            0.000       0.000       0.000       0.000       0.000       0.000       0.000

  Specific indirect 14
    PRGDM
    WIC
    MAGE
    SOCADV
    FHISP            0.000       0.000       0.000       0.000       0.000       0.001       0.001

  Specific indirect 15
    PRGDM
    MAGE
    CIG0
    SOCADV
    FHISP            0.000       0.000       0.000       0.001       0.001       0.001       0.001

  Specific indirect 16
    PRGDM
    BMI
    MEDUC
    SOCADV
    FHISP           -0.020      -0.020      -0.020      -0.019      -0.017      -0.017      -0.017

  Specific indirect 17
    PRGDM
    BMI
    CIG0
    SOCADV
    FHISP           -0.001      -0.001      -0.001      -0.001      -0.001       0.000       0.000

  Specific indirect 18
    PRGDM
    BMI
    MAGE
    SOCADV
    FHISP           -0.018      -0.017      -0.017      -0.017      -0.016      -0.016      -0.016

  Specific indirect 19
    PRGDM
    PAYER
    FEDUC
    FAGE
    SOCADV
    FHISP            0.000       0.000       0.000       0.000       0.000       0.000       0.000

  Specific indirect 20
    PRGDM
    WIC
    MEDUC
    CIG0
    SOCADV
    FHISP            0.000       0.000       0.000       0.000       0.000       0.000       0.000

  Specific indirect 21
    PRGDM
    WIC
    MAGE
    CIG0
    SOCADV
    FHISP            0.000       0.000       0.000       0.000       0.000       0.000       0.000

  Specific indirect 22
    PRGDM
    BMI
    MEDUC
    CIG0
    SOCADV
    FHISP           -0.001      -0.001      -0.001      -0.001      -0.001      -0.001      -0.001

  Specific indirect 23
    PRGDM
    BMI
    MAGE
    CIG0
    SOCADV
    FHISP            0.000       0.000       0.000       0.000       0.000       0.000       0.000


Effects from OTHF to PRGDM via SOCADV

  Sum of indirect    0.000       0.000       0.000       0.000       0.000       0.000       0.001

  Specific indirect 1
    PRGDM
    SOCADV
    OTHF            -0.002      -0.002      -0.001      -0.001       0.000       0.000       0.000

  Specific indirect 2
    PRGDM
    PAYER
    SOCADV
    OTHF             0.000       0.000       0.000       0.000       0.000       0.000       0.001

  Specific indirect 3
    PRGDM
    MEDUC
    SOCADV
    OTHF             0.000       0.000       0.000       0.000       0.000       0.000       0.000

  Specific indirect 4
    PRGDM
    CIG0
    SOCADV
    OTHF            -0.001      -0.001      -0.001       0.000       0.000       0.000       0.000

  Specific indirect 5
    PRGDM
    WIC
    SOCADV
    OTHF             0.000       0.000       0.000       0.000       0.000       0.000       0.000

  Specific indirect 6
    PRGDM
    FAGE
    SOCADV
    OTHF             0.000       0.000       0.000       0.000       0.000       0.000       0.000

  Specific indirect 7
    PRGDM
    MAGE
    SOCADV
    OTHF             0.000       0.000       0.001       0.002       0.003       0.004       0.004

  Specific indirect 8
    PRGDM
    MHT
    SOCADV
    OTHF             0.000       0.000       0.000       0.000       0.000       0.000       0.000

  Specific indirect 9
    PRGDM
    BMI
    SOCADV
    OTHF            -0.004      -0.003      -0.003      -0.002       0.000       0.000       0.000

  Specific indirect 10
    PRGDM
    PAYER
    FEDUC
    SOCADV
    OTHF             0.000       0.000       0.000       0.000       0.000       0.000       0.000

  Specific indirect 11
    PRGDM
    PAYER
    FAGE
    SOCADV
    OTHF             0.000       0.000       0.000       0.000       0.000       0.000       0.000

  Specific indirect 12
    PRGDM
    MEDUC
    CIG0
    SOCADV
    OTHF             0.000       0.000       0.000       0.000       0.000       0.000       0.000

  Specific indirect 13
    PRGDM
    WIC
    MEDUC
    SOCADV
    OTHF             0.000       0.000       0.000       0.000       0.000       0.000       0.000

  Specific indirect 14
    PRGDM
    WIC
    MAGE
    SOCADV
    OTHF             0.000       0.000       0.000       0.000       0.000       0.000       0.000

  Specific indirect 15
    PRGDM
    MAGE
    CIG0
    SOCADV
    OTHF             0.000       0.000       0.000       0.000       0.000       0.000       0.000

  Specific indirect 16
    PRGDM
    BMI
    MEDUC
    SOCADV
    OTHF             0.000       0.000       0.000       0.001       0.001       0.001       0.001

  Specific indirect 17
    PRGDM
    BMI
    CIG0
    SOCADV
    OTHF             0.000       0.000       0.000       0.000       0.000       0.000       0.000

  Specific indirect 18
    PRGDM
    BMI
    MAGE
    SOCADV
    OTHF             0.000       0.000       0.000       0.001       0.001       0.001       0.001

  Specific indirect 19
    PRGDM
    PAYER
    FEDUC
    FAGE
    SOCADV
    OTHF             0.000       0.000       0.000       0.000       0.000       0.000       0.000

  Specific indirect 20
    PRGDM
    WIC
    MEDUC
    CIG0
    SOCADV
    OTHF             0.000       0.000       0.000       0.000       0.000       0.000       0.000

  Specific indirect 21
    PRGDM
    WIC
    MAGE
    CIG0
    SOCADV
    OTHF             0.000       0.000       0.000       0.000       0.000       0.000       0.000

  Specific indirect 22
    PRGDM
    BMI
    MEDUC
    CIG0
    SOCADV
    OTHF             0.000       0.000       0.000       0.000       0.000       0.000       0.000

  Specific indirect 23
    PRGDM
    BMI
    MAGE
    CIG0
    SOCADV
    OTHF             0.000       0.000       0.000       0.000       0.000       0.000       0.000


Effects from CIG0 to PRGDM via SOCADV

  Sum of indirect    0.000       0.000       0.000       0.000       0.000       0.000       0.000


Effects from MEDUC to PRGDM via SOCADV

  Sum of indirect    0.000       0.000       0.000       0.000       0.000       0.000       0.000


Effects from FEDUC to PRGDM via SOCADV

  Sum of indirect    0.000       0.000       0.000       0.000       0.000       0.000       0.000


Effects from FAGE to PRGDM via SOCADV

  Sum of indirect    0.000       0.000       0.000       0.000       0.000       0.000       0.000


Effects from MHT to PRGDM via SOCADV

  Sum of indirect    0.000       0.000       0.000       0.000       0.000       0.000       0.000


Effects from BMI to PRGDM via SOCADV

  Sum of indirect    0.000       0.000       0.000       0.000       0.000       0.000       0.000


Effects from AFRAMM to BWT via SOCADV

  Sum of indirect   -0.006      -0.006      -0.006      -0.006      -0.005      -0.005      -0.005

  Specific indirect 1
    BWT
    SOCADV
    AFRAMM          -0.009      -0.008      -0.008      -0.006      -0.005      -0.004      -0.004

  Specific indirect 2
    BWT
    PAYER
    SOCADV
    AFRAMM          -0.001      -0.001      -0.001       0.000       0.000       0.001       0.001

  Specific indirect 3
    BWT
    MEDUC
    SOCADV
    AFRAMM           0.001       0.001       0.002       0.002       0.003       0.003       0.003

  Specific indirect 4
    BWT
    CIG0
    SOCADV
    AFRAMM          -0.004      -0.004      -0.004      -0.003      -0.003      -0.003      -0.003

  Specific indirect 5
    BWT
    WIC
    SOCADV
    AFRAMM           0.000       0.000       0.000       0.001       0.001       0.001       0.001

  Specific indirect 6
    BWT
    PRGBP
    SOCADV
    AFRAMM          -0.004      -0.004      -0.003      -0.003      -0.002      -0.002      -0.002

  Specific indirect 7
    BWT
    PRGDM
    SOCADV
    AFRAMM           0.000       0.000       0.000       0.000       0.000       0.000       0.000

  Specific indirect 8
    BWT
    FAGE
    SOCADV
    AFRAMM           0.001       0.001       0.001       0.001       0.001       0.001       0.001

  Specific indirect 9
    BWT
    MAGE
    SOCADV
    AFRAMM           0.002       0.002       0.002       0.002       0.003       0.003       0.003

  Specific indirect 10
    BWT
    MHT
    SOCADV
    AFRAMM          -0.003      -0.003      -0.003      -0.003      -0.003      -0.003      -0.003

  Specific indirect 11
    BWT
    BMI
    SOCADV
    AFRAMM           0.007       0.007       0.007       0.008       0.008       0.009       0.009

  Specific indirect 12
    BWT
    PRECAREM
    SOCADV
    AFRAMM           0.000       0.000       0.000       0.000       0.000       0.000       0.000

  Specific indirect 13
    BWT
    PAYER
    FEDUC
    SOCADV
    AFRAMM           0.000       0.000       0.000       0.000       0.000       0.000       0.000

  Specific indirect 14
    BWT
    PAYER
    FAGE
    SOCADV
    AFRAMM           0.000       0.000       0.000       0.000       0.000       0.000       0.000

  Specific indirect 15
    BWT
    MEDUC
    CIG0
    SOCADV
    AFRAMM           0.000       0.000       0.000       0.000       0.000       0.000       0.000

  Specific indirect 16
    BWT
    WIC
    MEDUC
    SOCADV
    AFRAMM           0.000       0.000       0.000       0.000       0.000       0.000       0.000

  Specific indirect 17
    BWT
    WIC
    MAGE
    SOCADV
    AFRAMM           0.000       0.000       0.000       0.000       0.000       0.000       0.000

  Specific indirect 18
    BWT
    PRGBP
    PAYER
    SOCADV
    AFRAMM           0.000       0.000       0.000       0.001       0.001       0.001       0.001

  Specific indirect 19
    BWT
    PRGBP
    MEDUC
    SOCADV
    AFRAMM           0.000       0.000       0.000       0.001       0.001       0.001       0.001

  Specific indirect 20
    BWT
    PRGBP
    CIG0
    SOCADV
    AFRAMM           0.000       0.000       0.000       0.000       0.000       0.000       0.000

  Specific indirect 21
    BWT
    PRGBP
    WIC
    SOCADV
    AFRAMM           0.000       0.000       0.000       0.000       0.001       0.001       0.001

  Specific indirect 22
    BWT
    PRGBP
    FAGE
    SOCADV
    AFRAMM           0.000       0.000       0.000       0.000       0.000       0.000       0.000

  Specific indirect 23
    BWT
    PRGBP
    MAGE
    SOCADV
    AFRAMM           0.000       0.000       0.000       0.001       0.001       0.001       0.001

  Specific indirect 24
    BWT
    PRGBP
    MHT
    SOCADV
    AFRAMM           0.000       0.000       0.000       0.000       0.000       0.000       0.000

  Specific indirect 25
    BWT
    PRGBP
    BMI
    SOCADV
    AFRAMM          -0.002      -0.002      -0.002      -0.002      -0.002      -0.002      -0.002

  Specific indirect 26
    BWT
    PRGDM
    PAYER
    SOCADV
    AFRAMM           0.000       0.000       0.000       0.000       0.000       0.000       0.000

  Specific indirect 27
    BWT
    PRGDM
    MEDUC
    SOCADV
    AFRAMM           0.000       0.000       0.000       0.000       0.000       0.000       0.000

  Specific indirect 28
    BWT
    PRGDM
    CIG0
    SOCADV
    AFRAMM           0.000       0.000       0.000       0.000       0.000       0.000       0.000

  Specific indirect 29
    BWT
    PRGDM
    WIC
    SOCADV
    AFRAMM           0.000       0.000       0.000       0.000       0.000       0.000       0.000

  Specific indirect 30
    BWT
    PRGDM
    FAGE
    SOCADV
    AFRAMM           0.000       0.000       0.000       0.000       0.000       0.000       0.000

  Specific indirect 31
    BWT
    PRGDM
    MAGE
    SOCADV
    AFRAMM           0.000       0.000       0.000       0.000       0.000       0.000       0.000

  Specific indirect 32
    BWT
    PRGDM
    MHT
    SOCADV
    AFRAMM           0.000       0.000       0.000       0.000       0.000       0.000       0.000

  Specific indirect 33
    BWT
    PRGDM
    BMI
    SOCADV
    AFRAMM           0.000       0.000       0.000       0.000       0.000       0.000       0.000

  Specific indirect 34
    BWT
    MAGE
    CIG0
    SOCADV
    AFRAMM           0.000       0.000       0.000       0.000       0.000       0.000       0.000

  Specific indirect 35
    BWT
    BMI
    MEDUC
    SOCADV
    AFRAMM          -0.003      -0.003      -0.003      -0.003      -0.002      -0.002      -0.002

  Specific indirect 36
    BWT
    BMI
    CIG0
    SOCADV
    AFRAMM           0.000       0.000       0.000       0.000       0.000       0.000       0.000

  Specific indirect 37
    BWT
    BMI
    MAGE
    SOCADV
    AFRAMM          -0.003      -0.003      -0.002      -0.002      -0.002      -0.002      -0.002

  Specific indirect 38
    BWT
    PRECAREM
    PAYER
    SOCADV
    AFRAMM           0.000       0.000       0.000       0.000       0.000       0.000       0.000

  Specific indirect 39
    BWT
    PRECAREM
    MEDUC
    SOCADV
    AFRAMM           0.000       0.000       0.000       0.000       0.000       0.000       0.000

  Specific indirect 40
    BWT
    PRECAREM
    CIG0
    SOCADV
    AFRAMM           0.000       0.000       0.000       0.000       0.000       0.000       0.000

  Specific indirect 41
    BWT
    PRECAREM
    WIC
    SOCADV
    AFRAMM           0.000       0.000       0.000       0.000       0.000       0.000       0.000

  Specific indirect 42
    BWT
    PRECAREM
    MAGE
    SOCADV
    AFRAMM           0.000       0.000       0.000       0.000       0.000       0.000       0.000

  Specific indirect 43
    BWT
    PRECAREM
    BMI
    SOCADV
    AFRAMM           0.000       0.000       0.000       0.000       0.000       0.000       0.000

  Specific indirect 44
    BWT
    PAYER
    FEDUC
    FAGE
    SOCADV
    AFRAMM           0.000       0.000       0.000       0.000       0.000       0.000       0.000

  Specific indirect 45
    BWT
    WIC
    MEDUC
    CIG0
    SOCADV
    AFRAMM           0.000       0.000       0.000       0.000       0.000       0.000       0.000

  Specific indirect 46
    BWT
    WIC
    MAGE
    CIG0
    SOCADV
    AFRAMM           0.000       0.000       0.000       0.000       0.000       0.000       0.000

  Specific indirect 47
    BWT
    PRGBP
    PAYER
    FEDUC
    SOCADV
    AFRAMM           0.000       0.000       0.000       0.000       0.000       0.000       0.000

  Specific indirect 48
    BWT
    PRGBP
    PAYER
    FAGE
    SOCADV
    AFRAMM           0.000       0.000       0.000       0.000       0.000       0.000       0.000

  Specific indirect 49
    BWT
    PRGBP
    MEDUC
    CIG0
    SOCADV
    AFRAMM           0.000       0.000       0.000       0.000       0.000       0.000       0.000

  Specific indirect 50
    BWT
    PRGBP
    WIC
    MEDUC
    SOCADV
    AFRAMM           0.000       0.000       0.000       0.000       0.000       0.000       0.000

  Specific indirect 51
    BWT
    PRGBP
    WIC
    MAGE
    SOCADV
    AFRAMM           0.000       0.000       0.000       0.000       0.000       0.000       0.000

  Specific indirect 52
    BWT
    PRGBP
    MAGE
    CIG0
    SOCADV
    AFRAMM           0.000       0.000       0.000       0.000       0.000       0.000       0.000

  Specific indirect 53
    BWT
    PRGBP
    BMI
    MEDUC
    SOCADV
    AFRAMM           0.000       0.001       0.001       0.001       0.001       0.001       0.001

  Specific indirect 54
    BWT
    PRGBP
    BMI
    CIG0
    SOCADV
    AFRAMM           0.000       0.000       0.000       0.000       0.000       0.000       0.000

  Specific indirect 55
    BWT
    PRGBP
    BMI
    MAGE
    SOCADV
    AFRAMM           0.000       0.000       0.000       0.001       0.001       0.001       0.001

  Specific indirect 56
    BWT
    PRGDM
    PAYER
    FEDUC
    SOCADV
    AFRAMM           0.000       0.000       0.000       0.000       0.000       0.000       0.000

  Specific indirect 57
    BWT
    PRGDM
    PAYER
    FAGE
    SOCADV
    AFRAMM           0.000       0.000       0.000       0.000       0.000       0.000       0.000

  Specific indirect 58
    BWT
    PRGDM
    MEDUC
    CIG0
    SOCADV
    AFRAMM           0.000       0.000       0.000       0.000       0.000       0.000       0.000

  Specific indirect 59
    BWT
    PRGDM
    WIC
    MEDUC
    SOCADV
    AFRAMM           0.000       0.000       0.000       0.000       0.000       0.000       0.000

  Specific indirect 60
    BWT
    PRGDM
    WIC
    MAGE
    SOCADV
    AFRAMM           0.000       0.000       0.000       0.000       0.000       0.000       0.000

  Specific indirect 61
    BWT
    PRGDM
    MAGE
    CIG0
    SOCADV
    AFRAMM           0.000       0.000       0.000       0.000       0.000       0.000       0.000

  Specific indirect 62
    BWT
    PRGDM
    BMI
    MEDUC
    SOCADV
    AFRAMM           0.000       0.000       0.000       0.000       0.000       0.000       0.000

  Specific indirect 63
    BWT
    PRGDM
    BMI
    CIG0
    SOCADV
    AFRAMM           0.000       0.000       0.000       0.000       0.000       0.000       0.000

  Specific indirect 64
    BWT
    PRGDM
    BMI
    MAGE
    SOCADV
    AFRAMM           0.000       0.000       0.000       0.000       0.000       0.000       0.000

  Specific indirect 65
    BWT
    BMI
    MEDUC
    CIG0
    SOCADV
    AFRAMM           0.000       0.000       0.000       0.000       0.000       0.000       0.000

  Specific indirect 66
    BWT
    BMI
    MAGE
    CIG0
    SOCADV
    AFRAMM           0.000       0.000       0.000       0.000       0.000       0.000       0.000

  Specific indirect 67
    BWT
    PRECAREM
    PAYER
    FEDUC
    SOCADV
    AFRAMM           0.000       0.000       0.000       0.000       0.000       0.000       0.000

  Specific indirect 68
    BWT
    PRECAREM
    PAYER
    FAGE
    SOCADV
    AFRAMM           0.000       0.000       0.000       0.000       0.000       0.000       0.000

  Specific indirect 69
    BWT
    PRECAREM
    MEDUC
    CIG0
    SOCADV
    AFRAMM           0.000       0.000       0.000       0.000       0.000       0.000       0.000

  Specific indirect 70
    BWT
    PRECAREM
    WIC
    MEDUC
    SOCADV
    AFRAMM           0.000       0.000       0.000       0.000       0.000       0.000       0.000

  Specific indirect 71
    BWT
    PRECAREM
    WIC
    MAGE
    SOCADV
    AFRAMM           0.000       0.000       0.000       0.000       0.000       0.000       0.000

  Specific indirect 72
    BWT
    PRECAREM
    MAGE
    CIG0
    SOCADV
    AFRAMM           0.000       0.000       0.000       0.000       0.000       0.000       0.000

  Specific indirect 73
    BWT
    PRECAREM
    BMI
    MEDUC
    SOCADV
    AFRAMM           0.000       0.000       0.000       0.000       0.000       0.000       0.000

  Specific indirect 74
    BWT
    PRECAREM
    BMI
    CIG0
    SOCADV
    AFRAMM           0.000       0.000       0.000       0.000       0.000       0.000       0.000

  Specific indirect 75
    BWT
    PRECAREM
    BMI
    MAGE
    SOCADV
    AFRAMM           0.000       0.000       0.000       0.000       0.000       0.000       0.000

  Specific indirect 76
    BWT
    PRGBP
    PAYER
    FEDUC
    FAGE
    SOCADV
    AFRAMM           0.000       0.000       0.000       0.000       0.000       0.000       0.000

  Specific indirect 77
    BWT
    PRGBP
    WIC
    MEDUC
    CIG0
    SOCADV
    AFRAMM           0.000       0.000       0.000       0.000       0.000       0.000       0.000

  Specific indirect 78
    BWT
    PRGBP
    WIC
    MAGE
    CIG0
    SOCADV
    AFRAMM           0.000       0.000       0.000       0.000       0.000       0.000       0.000

  Specific indirect 79
    BWT
    PRGBP
    BMI
    MEDUC
    CIG0
    SOCADV
    AFRAMM           0.000       0.000       0.000       0.000       0.000       0.000       0.000

  Specific indirect 80
    BWT
    PRGBP
    BMI
    MAGE
    CIG0
    SOCADV
    AFRAMM           0.000       0.000       0.000       0.000       0.000       0.000       0.000

  Specific indirect 81
    BWT
    PRGDM
    PAYER
    FEDUC
    FAGE
    SOCADV
    AFRAMM           0.000       0.000       0.000       0.000       0.000       0.000       0.000

  Specific indirect 82
    BWT
    PRGDM
    WIC
    MEDUC
    CIG0
    SOCADV
    AFRAMM           0.000       0.000       0.000       0.000       0.000       0.000       0.000

  Specific indirect 83
    BWT
    PRGDM
    WIC
    MAGE
    CIG0
    SOCADV
    AFRAMM           0.000       0.000       0.000       0.000       0.000       0.000       0.000

  Specific indirect 84
    BWT
    PRGDM
    BMI
    MEDUC
    CIG0
    SOCADV
    AFRAMM           0.000       0.000       0.000       0.000       0.000       0.000       0.000

  Specific indirect 85
    BWT
    PRGDM
    BMI
    MAGE
    CIG0
    SOCADV
    AFRAMM           0.000       0.000       0.000       0.000       0.000       0.000       0.000

  Specific indirect 86
    BWT
    PRECAREM
    PAYER
    FEDUC
    FAGE
    SOCADV
    AFRAMM           0.000       0.000       0.000       0.000       0.000       0.000       0.000

  Specific indirect 87
    BWT
    PRECAREM
    WIC
    MEDUC
    CIG0
    SOCADV
    AFRAMM           0.000       0.000       0.000       0.000       0.000       0.000       0.000

  Specific indirect 88
    BWT
    PRECAREM
    WIC
    MAGE
    CIG0
    SOCADV
    AFRAMM           0.000       0.000       0.000       0.000       0.000       0.000       0.000

  Specific indirect 89
    BWT
    PRECAREM
    BMI
    MEDUC
    CIG0
    SOCADV
    AFRAMM           0.000       0.000       0.000       0.000       0.000       0.000       0.000

  Specific indirect 90
    BWT
    PRECAREM
    BMI
    MAGE
    CIG0
    SOCADV
    AFRAMM           0.000       0.000       0.000       0.000       0.000       0.000       0.000


Effects from MHISP to BWT via SOCADV

  Sum of indirect   -0.011      -0.011      -0.010      -0.010      -0.009      -0.009      -0.009

  Specific indirect 1
    BWT
    SOCADV
    MHISP           -0.015      -0.014      -0.014      -0.011      -0.008      -0.008      -0.007

  Specific indirect 2
    BWT
    PAYER
    SOCADV
    MHISP           -0.001      -0.001      -0.001       0.000       0.001       0.001       0.001

  Specific indirect 3
    BWT
    MEDUC
    SOCADV
    MHISP            0.002       0.003       0.003       0.004       0.005       0.005       0.005

  Specific indirect 4
    BWT
    CIG0
    SOCADV
    MHISP           -0.007      -0.007      -0.007      -0.006      -0.006      -0.006      -0.005

  Specific indirect 5
    BWT
    WIC
    SOCADV
    MHISP            0.000       0.000       0.001       0.001       0.002       0.002       0.003

  Specific indirect 6
    BWT
    PRGBP
    SOCADV
    MHISP           -0.006      -0.006      -0.006      -0.005      -0.004      -0.004      -0.004

  Specific indirect 7
    BWT
    PRGDM
    SOCADV
    MHISP            0.000       0.000       0.000       0.000       0.000       0.000       0.000

  Specific indirect 8
    BWT
    FAGE
    SOCADV
    MHISP            0.001       0.001       0.001       0.001       0.002       0.002       0.002

  Specific indirect 9
    BWT
    MAGE
    SOCADV
    MHISP            0.003       0.003       0.004       0.004       0.004       0.005       0.005

  Specific indirect 10
    BWT
    MHT
    SOCADV
    MHISP           -0.006      -0.006      -0.006      -0.006      -0.005      -0.005      -0.005

  Specific indirect 11
    BWT
    BMI
    SOCADV
    MHISP            0.013       0.013       0.013       0.014       0.014       0.015       0.015

  Specific indirect 12
    BWT
    PRECAREM
    SOCADV
    MHISP            0.000       0.000       0.000       0.000       0.000       0.000       0.000

  Specific indirect 13
    BWT
    PAYER
    FEDUC
    SOCADV
    MHISP            0.000       0.000       0.000       0.000       0.000       0.000       0.000

  Specific indirect 14
    BWT
    PAYER
    FAGE
    SOCADV
    MHISP            0.000       0.000       0.000       0.000       0.000       0.000       0.000

  Specific indirect 15
    BWT
    MEDUC
    CIG0
    SOCADV
    MHISP            0.000       0.000       0.000       0.000       0.000       0.000       0.000

  Specific indirect 16
    BWT
    WIC
    MEDUC
    SOCADV
    MHISP            0.000       0.000       0.000       0.000       0.000       0.000       0.000

  Specific indirect 17
    BWT
    WIC
    MAGE
    SOCADV
    MHISP            0.000       0.000       0.000       0.000       0.000       0.000       0.000

  Specific indirect 18
    BWT
    PRGBP
    PAYER
    SOCADV
    MHISP            0.001       0.001       0.001       0.001       0.001       0.001       0.002

  Specific indirect 19
    BWT
    PRGBP
    MEDUC
    SOCADV
    MHISP            0.001       0.001       0.001       0.001       0.001       0.002       0.002

  Specific indirect 20
    BWT
    PRGBP
    CIG0
    SOCADV
    MHISP            0.000       0.000       0.000       0.000       0.000       0.000       0.000

  Specific indirect 21
    BWT
    PRGBP
    WIC
    SOCADV
    MHISP            0.000       0.001       0.001       0.001       0.001       0.001       0.001

  Specific indirect 22
    BWT
    PRGBP
    FAGE
    SOCADV
    MHISP           -0.001       0.000       0.000       0.000       0.000       0.000       0.000

  Specific indirect 23
    BWT
    PRGBP
    MAGE
    SOCADV
    MHISP            0.001       0.001       0.001       0.001       0.001       0.001       0.001

  Specific indirect 24
    BWT
    PRGBP
    MHT
    SOCADV
    MHISP            0.000       0.000       0.000       0.000       0.000       0.000       0.000

  Specific indirect 25
    BWT
    PRGBP
    BMI
    SOCADV
    MHISP           -0.003      -0.003      -0.003      -0.003      -0.003      -0.003      -0.003

  Specific indirect 26
    BWT
    PRGDM
    PAYER
    SOCADV
    MHISP            0.000       0.000       0.000       0.000       0.000       0.000       0.000

  Specific indirect 27
    BWT
    PRGDM
    MEDUC
    SOCADV
    MHISP            0.000       0.000       0.000       0.000       0.000       0.000       0.000

  Specific indirect 28
    BWT
    PRGDM
    CIG0
    SOCADV
    MHISP            0.000       0.000       0.000       0.000       0.000       0.000       0.000

  Specific indirect 29
    BWT
    PRGDM
    WIC
    SOCADV
    MHISP            0.000       0.000       0.000       0.000       0.000       0.000       0.000

  Specific indirect 30
    BWT
    PRGDM
    FAGE
    SOCADV
    MHISP            0.000       0.000       0.000       0.000       0.000       0.000       0.000

  Specific indirect 31
    BWT
    PRGDM
    MAGE
    SOCADV
    MHISP            0.000       0.000       0.000       0.000       0.000       0.000       0.000

  Specific indirect 32
    BWT
    PRGDM
    MHT
    SOCADV
    MHISP            0.000       0.000       0.000       0.000       0.000       0.000       0.000

  Specific indirect 33
    BWT
    PRGDM
    BMI
    SOCADV
    MHISP            0.000       0.000       0.000       0.000       0.000       0.000       0.000

  Specific indirect 34
    BWT
    MAGE
    CIG0
    SOCADV
    MHISP            0.000       0.000       0.000       0.000       0.000       0.000       0.000

  Specific indirect 35
    BWT
    BMI
    MEDUC
    SOCADV
    MHISP           -0.005      -0.005      -0.005      -0.005      -0.004      -0.004      -0.004

  Specific indirect 36
    BWT
    BMI
    CIG0
    SOCADV
    MHISP            0.000       0.000       0.000       0.000       0.000       0.000       0.000

  Specific indirect 37
    BWT
    BMI
    MAGE
    SOCADV
    MHISP           -0.004      -0.004      -0.004      -0.004      -0.004      -0.004      -0.004

  Specific indirect 38
    BWT
    PRECAREM
    PAYER
    SOCADV
    MHISP            0.000       0.000       0.000       0.000       0.000       0.000       0.000

  Specific indirect 39
    BWT
    PRECAREM
    MEDUC
    SOCADV
    MHISP            0.000       0.000       0.000       0.000       0.000       0.000       0.000

  Specific indirect 40
    BWT
    PRECAREM
    CIG0
    SOCADV
    MHISP            0.000       0.000       0.000       0.000       0.000       0.000       0.000

  Specific indirect 41
    BWT
    PRECAREM
    WIC
    SOCADV
    MHISP            0.000       0.000       0.000       0.000       0.000       0.000       0.000

  Specific indirect 42
    BWT
    PRECAREM
    MAGE
    SOCADV
    MHISP            0.000       0.000       0.000       0.000       0.000       0.000       0.000

  Specific indirect 43
    BWT
    PRECAREM
    BMI
    SOCADV
    MHISP            0.000       0.000       0.000       0.000       0.000       0.000       0.000

  Specific indirect 44
    BWT
    PAYER
    FEDUC
    FAGE
    SOCADV
    MHISP            0.000       0.000       0.000       0.000       0.000       0.000       0.000

  Specific indirect 45
    BWT
    WIC
    MEDUC
    CIG0
    SOCADV
    MHISP            0.000       0.000       0.000       0.000       0.000       0.000       0.000

  Specific indirect 46
    BWT
    WIC
    MAGE
    CIG0
    SOCADV
    MHISP            0.000       0.000       0.000       0.000       0.000       0.000       0.000

  Specific indirect 47
    BWT
    PRGBP
    PAYER
    FEDUC
    SOCADV
    MHISP            0.000       0.000       0.000       0.000       0.000       0.000       0.000

  Specific indirect 48
    BWT
    PRGBP
    PAYER
    FAGE
    SOCADV
    MHISP            0.000       0.000       0.000       0.000       0.000       0.000       0.000

  Specific indirect 49
    BWT
    PRGBP
    MEDUC
    CIG0
    SOCADV
    MHISP            0.000       0.000       0.000       0.000       0.000       0.000       0.000

  Specific indirect 50
    BWT
    PRGBP
    WIC
    MEDUC
    SOCADV
    MHISP            0.000       0.000       0.000       0.000       0.000       0.000       0.000

  Specific indirect 51
    BWT
    PRGBP
    WIC
    MAGE
    SOCADV
    MHISP            0.000       0.000       0.000       0.000       0.000       0.000       0.000

  Specific indirect 52
    BWT
    PRGBP
    MAGE
    CIG0
    SOCADV
    MHISP            0.000       0.000       0.000       0.000       0.000       0.000       0.000

  Specific indirect 53
    BWT
    PRGBP
    BMI
    MEDUC
    SOCADV
    MHISP            0.001       0.001       0.001       0.001       0.001       0.001       0.001

  Specific indirect 54
    BWT
    PRGBP
    BMI
    CIG0
    SOCADV
    MHISP            0.000       0.000       0.000       0.000       0.000       0.000       0.000

  Specific indirect 55
    BWT
    PRGBP
    BMI
    MAGE
    SOCADV
    MHISP            0.001       0.001       0.001       0.001       0.001       0.001       0.001

  Specific indirect 56
    BWT
    PRGDM
    PAYER
    FEDUC
    SOCADV
    MHISP            0.000       0.000       0.000       0.000       0.000       0.000       0.000

  Specific indirect 57
    BWT
    PRGDM
    PAYER
    FAGE
    SOCADV
    MHISP            0.000       0.000       0.000       0.000       0.000       0.000       0.000

  Specific indirect 58
    BWT
    PRGDM
    MEDUC
    CIG0
    SOCADV
    MHISP            0.000       0.000       0.000       0.000       0.000       0.000       0.000

  Specific indirect 59
    BWT
    PRGDM
    WIC
    MEDUC
    SOCADV
    MHISP            0.000       0.000       0.000       0.000       0.000       0.000       0.000

  Specific indirect 60
    BWT
    PRGDM
    WIC
    MAGE
    SOCADV
    MHISP            0.000       0.000       0.000       0.000       0.000       0.000       0.000

  Specific indirect 61
    BWT
    PRGDM
    MAGE
    CIG0
    SOCADV
    MHISP            0.000       0.000       0.000       0.000       0.000       0.000       0.000

  Specific indirect 62
    BWT
    PRGDM
    BMI
    MEDUC
    SOCADV
    MHISP            0.000       0.000       0.000       0.000       0.000       0.000       0.000

  Specific indirect 63
    BWT
    PRGDM
    BMI
    CIG0
    SOCADV
    MHISP            0.000       0.000       0.000       0.000       0.000       0.000       0.000

  Specific indirect 64
    BWT
    PRGDM
    BMI
    MAGE
    SOCADV
    MHISP            0.000       0.000       0.000       0.000       0.000       0.000       0.000

  Specific indirect 65
    BWT
    BMI
    MEDUC
    CIG0
    SOCADV
    MHISP            0.000       0.000       0.000       0.000       0.000       0.000       0.000

  Specific indirect 66
    BWT
    BMI
    MAGE
    CIG0
    SOCADV
    MHISP            0.000       0.000       0.000       0.000       0.000       0.000       0.000

  Specific indirect 67
    BWT
    PRECAREM
    PAYER
    FEDUC
    SOCADV
    MHISP            0.000       0.000       0.000       0.000       0.000       0.000       0.000

  Specific indirect 68
    BWT
    PRECAREM
    PAYER
    FAGE
    SOCADV
    MHISP            0.000       0.000       0.000       0.000       0.000       0.000       0.000

  Specific indirect 69
    BWT
    PRECAREM
    MEDUC
    CIG0
    SOCADV
    MHISP            0.000       0.000       0.000       0.000       0.000       0.000       0.000

  Specific indirect 70
    BWT
    PRECAREM
    WIC
    MEDUC
    SOCADV
    MHISP            0.000       0.000       0.000       0.000       0.000       0.000       0.000

  Specific indirect 71
    BWT
    PRECAREM
    WIC
    MAGE
    SOCADV
    MHISP            0.000       0.000       0.000       0.000       0.000       0.000       0.000

  Specific indirect 72
    BWT
    PRECAREM
    MAGE
    CIG0
    SOCADV
    MHISP            0.000       0.000       0.000       0.000       0.000       0.000       0.000

  Specific indirect 73
    BWT
    PRECAREM
    BMI
    MEDUC
    SOCADV
    MHISP            0.000       0.000       0.000       0.000       0.000       0.000       0.000

  Specific indirect 74
    BWT
    PRECAREM
    BMI
    CIG0
    SOCADV
    MHISP            0.000       0.000       0.000       0.000       0.000       0.000       0.000

  Specific indirect 75
    BWT
    PRECAREM
    BMI
    MAGE
    SOCADV
    MHISP            0.000       0.000       0.000       0.000       0.000       0.000       0.000

  Specific indirect 76
    BWT
    PRGBP
    PAYER
    FEDUC
    FAGE
    SOCADV
    MHISP            0.000       0.000       0.000       0.000       0.000       0.000       0.000

  Specific indirect 77
    BWT
    PRGBP
    WIC
    MEDUC
    CIG0
    SOCADV
    MHISP            0.000       0.000       0.000       0.000       0.000       0.000       0.000

  Specific indirect 78
    BWT
    PRGBP
    WIC
    MAGE
    CIG0
    SOCADV
    MHISP            0.000       0.000       0.000       0.000       0.000       0.000       0.000

  Specific indirect 79
    BWT
    PRGBP
    BMI
    MEDUC
    CIG0
    SOCADV
    MHISP            0.000       0.000       0.000       0.000       0.000       0.000       0.000

  Specific indirect 80
    BWT
    PRGBP
    BMI
    MAGE
    CIG0
    SOCADV
    MHISP            0.000       0.000       0.000       0.000       0.000       0.000       0.000

  Specific indirect 81
    BWT
    PRGDM
    PAYER
    FEDUC
    FAGE
    SOCADV
    MHISP            0.000       0.000       0.000       0.000       0.000       0.000       0.000

  Specific indirect 82
    BWT
    PRGDM
    WIC
    MEDUC
    CIG0
    SOCADV
    MHISP            0.000       0.000       0.000       0.000       0.000       0.000       0.000

  Specific indirect 83
    BWT
    PRGDM
    WIC
    MAGE
    CIG0
    SOCADV
    MHISP            0.000       0.000       0.000       0.000       0.000       0.000       0.000

  Specific indirect 84
    BWT
    PRGDM
    BMI
    MEDUC
    CIG0
    SOCADV
    MHISP            0.000       0.000       0.000       0.000       0.000       0.000       0.000

  Specific indirect 85
    BWT
    PRGDM
    BMI
    MAGE
    CIG0
    SOCADV
    MHISP            0.000       0.000       0.000       0.000       0.000       0.000       0.000

  Specific indirect 86
    BWT
    PRECAREM
    PAYER
    FEDUC
    FAGE
    SOCADV
    MHISP            0.000       0.000       0.000       0.000       0.000       0.000       0.000

  Specific indirect 87
    BWT
    PRECAREM
    WIC
    MEDUC
    CIG0
    SOCADV
    MHISP            0.000       0.000       0.000       0.000       0.000       0.000       0.000

  Specific indirect 88
    BWT
    PRECAREM
    WIC
    MAGE
    CIG0
    SOCADV
    MHISP            0.000       0.000       0.000       0.000       0.000       0.000       0.000

  Specific indirect 89
    BWT
    PRECAREM
    BMI
    MEDUC
    CIG0
    SOCADV
    MHISP            0.000       0.000       0.000       0.000       0.000       0.000       0.000

  Specific indirect 90
    BWT
    PRECAREM
    BMI
    MAGE
    CIG0
    SOCADV
    MHISP            0.000       0.000       0.000       0.000       0.000       0.000       0.000


Effects from OTHM to BWT via SOCADV

  Sum of indirect    0.012       0.013       0.013       0.013       0.014       0.014       0.015

  Specific indirect 1
    BWT
    SOCADV
    OTHM             0.009       0.011       0.011       0.015       0.018       0.019       0.021

  Specific indirect 2
    BWT
    PAYER
    SOCADV
    OTHM            -0.002      -0.001      -0.001       0.000       0.001       0.002       0.002

  Specific indirect 3
    BWT
    MEDUC
    SOCADV
    OTHM            -0.007      -0.007      -0.006      -0.005      -0.004      -0.003      -0.003

  Specific indirect 4
    BWT
    CIG0
    SOCADV
    OTHM             0.007       0.008       0.008       0.008       0.009       0.009       0.009

  Specific indirect 5
    BWT
    WIC
    SOCADV
    OTHM            -0.003      -0.003      -0.003      -0.002      -0.001      -0.001       0.000

  Specific indirect 6
    BWT
    PRGBP
    SOCADV
    OTHM             0.005       0.005       0.006       0.007       0.008       0.008       0.009

  Specific indirect 7
    BWT
    PRGDM
    SOCADV
    OTHM             0.000       0.000       0.000       0.000       0.000       0.000       0.000

  Specific indirect 8
    BWT
    FAGE
    SOCADV
    OTHM            -0.002      -0.002      -0.002      -0.002      -0.001      -0.001      -0.001

  Specific indirect 9
    BWT
    MAGE
    SOCADV
    OTHM            -0.007      -0.006      -0.006      -0.005      -0.005      -0.005      -0.004

  Specific indirect 10
    BWT
    MHT
    SOCADV
    OTHM             0.007       0.007       0.007       0.008       0.008       0.008       0.008

  Specific indirect 11
    BWT
    BMI
    SOCADV
    OTHM            -0.020      -0.020      -0.020      -0.019      -0.018      -0.017      -0.017

  Specific indirect 12
    BWT
    PRECAREM
    SOCADV
    OTHM             0.000       0.000       0.000       0.000       0.000       0.000       0.000

  Specific indirect 13
    BWT
    PAYER
    FEDUC
    SOCADV
    OTHM             0.000       0.000       0.000       0.000       0.000       0.000       0.000

  Specific indirect 14
    BWT
    PAYER
    FAGE
    SOCADV
    OTHM             0.000       0.000       0.000       0.000       0.000       0.000       0.000

  Specific indirect 15
    BWT
    MEDUC
    CIG0
    SOCADV
    OTHM             0.000       0.000       0.000       0.000       0.000       0.000       0.000

  Specific indirect 16
    BWT
    WIC
    MEDUC
    SOCADV
    OTHM             0.000       0.000       0.000       0.000       0.000       0.000       0.000

  Specific indirect 17
    BWT
    WIC
    MAGE
    SOCADV
    OTHM             0.000       0.000       0.000       0.000       0.000       0.000       0.000

  Specific indirect 18
    BWT
    PRGBP
    PAYER
    SOCADV
    OTHM            -0.002      -0.002      -0.002      -0.001      -0.001      -0.001      -0.001

  Specific indirect 19
    BWT
    PRGBP
    MEDUC
    SOCADV
    OTHM            -0.002      -0.002      -0.002      -0.002      -0.001      -0.001      -0.001

  Specific indirect 20
    BWT
    PRGBP
    CIG0
    SOCADV
    OTHM             0.000       0.000       0.000       0.000       0.000       0.000       0.000

  Specific indirect 21
    BWT
    PRGBP
    WIC
    SOCADV
    OTHM            -0.002      -0.002      -0.002      -0.001      -0.001      -0.001      -0.001

  Specific indirect 22
    BWT
    PRGBP
    FAGE
    SOCADV
    OTHM             0.000       0.000       0.000       0.001       0.001       0.001       0.001

  Specific indirect 23
    BWT
    PRGBP
    MAGE
    SOCADV
    OTHM            -0.002      -0.002      -0.002      -0.001      -0.001      -0.001      -0.001

  Specific indirect 24
    BWT
    PRGBP
    MHT
    SOCADV
    OTHM             0.000       0.000       0.000       0.000       0.000       0.000       0.000

  Specific indirect 25
    BWT
    PRGBP
    BMI
    SOCADV
    OTHM             0.004       0.004       0.004       0.004       0.004       0.004       0.004

  Specific indirect 26
    BWT
    PRGDM
    PAYER
    SOCADV
    OTHM             0.000       0.000       0.000       0.000       0.000       0.000       0.000

  Specific indirect 27
    BWT
    PRGDM
    MEDUC
    SOCADV
    OTHM             0.000       0.000       0.000       0.000       0.000       0.000       0.000

  Specific indirect 28
    BWT
    PRGDM
    CIG0
    SOCADV
    OTHM             0.000       0.000       0.000       0.000       0.000       0.000       0.000

  Specific indirect 29
    BWT
    PRGDM
    WIC
    SOCADV
    OTHM             0.000       0.000       0.000       0.000       0.000       0.000       0.000

  Specific indirect 30
    BWT
    PRGDM
    FAGE
    SOCADV
    OTHM             0.000       0.000       0.000       0.000       0.000       0.000       0.000

  Specific indirect 31
    BWT
    PRGDM
    MAGE
    SOCADV
    OTHM            -0.001       0.000       0.000       0.000       0.000       0.000       0.000

  Specific indirect 32
    BWT
    PRGDM
    MHT
    SOCADV
    OTHM             0.000       0.000       0.000       0.000       0.000       0.000       0.000

  Specific indirect 33
    BWT
    PRGDM
    BMI
    SOCADV
    OTHM             0.000       0.000       0.000       0.000       0.000       0.000       0.000

  Specific indirect 34
    BWT
    MAGE
    CIG0
    SOCADV
    OTHM             0.000       0.000       0.000       0.000       0.000       0.000       0.000

  Specific indirect 35
    BWT
    BMI
    MEDUC
    SOCADV
    OTHM             0.005       0.006       0.006       0.006       0.007       0.007       0.007

  Specific indirect 36
    BWT
    BMI
    CIG0
    SOCADV
    OTHM             0.000       0.000       0.000       0.000       0.000       0.000       0.000

  Specific indirect 37
    BWT
    BMI
    MAGE
    SOCADV
    OTHM             0.005       0.005       0.005       0.006       0.006       0.006       0.006

  Specific indirect 38
    BWT
    PRECAREM
    PAYER
    SOCADV
    OTHM             0.000       0.000       0.000       0.000       0.000       0.000       0.000

  Specific indirect 39
    BWT
    PRECAREM
    MEDUC
    SOCADV
    OTHM             0.000       0.000       0.000       0.000       0.000       0.000       0.000

  Specific indirect 40
    BWT
    PRECAREM
    CIG0
    SOCADV
    OTHM             0.000       0.000       0.000       0.000       0.000       0.000       0.000

  Specific indirect 41
    BWT
    PRECAREM
    WIC
    SOCADV
    OTHM             0.000       0.000       0.000       0.000       0.000       0.000       0.000

  Specific indirect 42
    BWT
    PRECAREM
    MAGE
    SOCADV
    OTHM             0.000       0.000       0.000       0.000       0.000       0.000       0.000

  Specific indirect 43
    BWT
    PRECAREM
    BMI
    SOCADV
    OTHM             0.000       0.000       0.000       0.000       0.000       0.000       0.000

  Specific indirect 44
    BWT
    PAYER
    FEDUC
    FAGE
    SOCADV
    OTHM             0.000       0.000       0.000       0.000       0.000       0.000       0.000

  Specific indirect 45
    BWT
    WIC
    MEDUC
    CIG0
    SOCADV
    OTHM             0.000       0.000       0.000       0.000       0.000       0.000       0.000

  Specific indirect 46
    BWT
    WIC
    MAGE
    CIG0
    SOCADV
    OTHM             0.000       0.000       0.000       0.000       0.000       0.000       0.000

  Specific indirect 47
    BWT
    PRGBP
    PAYER
    FEDUC
    SOCADV
    OTHM             0.000       0.000       0.000       0.000       0.000       0.000       0.000

  Specific indirect 48
    BWT
    PRGBP
    PAYER
    FAGE
    SOCADV
    OTHM             0.000       0.000       0.000       0.000       0.000       0.000       0.000

  Specific indirect 49
    BWT
    PRGBP
    MEDUC
    CIG0
    SOCADV
    OTHM             0.000       0.000       0.000       0.000       0.000       0.000       0.000

  Specific indirect 50
    BWT
    PRGBP
    WIC
    MEDUC
    SOCADV
    OTHM             0.000       0.000       0.000       0.000       0.000       0.000       0.000

  Specific indirect 51
    BWT
    PRGBP
    WIC
    MAGE
    SOCADV
    OTHM             0.000       0.000       0.000       0.000       0.000       0.000       0.000

  Specific indirect 52
    BWT
    PRGBP
    MAGE
    CIG0
    SOCADV
    OTHM             0.000       0.000       0.000       0.000       0.000       0.000       0.000

  Specific indirect 53
    BWT
    PRGBP
    BMI
    MEDUC
    SOCADV
    OTHM            -0.002      -0.001      -0.001      -0.001      -0.001      -0.001      -0.001

  Specific indirect 54
    BWT
    PRGBP
    BMI
    CIG0
    SOCADV
    OTHM             0.000       0.000       0.000       0.000       0.000       0.000       0.000

  Specific indirect 55
    BWT
    PRGBP
    BMI
    MAGE
    SOCADV
    OTHM            -0.001      -0.001      -0.001      -0.001      -0.001      -0.001      -0.001

  Specific indirect 56
    BWT
    PRGDM
    PAYER
    FEDUC
    SOCADV
    OTHM             0.000       0.000       0.000       0.000       0.000       0.000       0.000

  Specific indirect 57
    BWT
    PRGDM
    PAYER
    FAGE
    SOCADV
    OTHM             0.000       0.000       0.000       0.000       0.000       0.000       0.000

  Specific indirect 58
    BWT
    PRGDM
    MEDUC
    CIG0
    SOCADV
    OTHM             0.000       0.000       0.000       0.000       0.000       0.000       0.000

  Specific indirect 59
    BWT
    PRGDM
    WIC
    MEDUC
    SOCADV
    OTHM             0.000       0.000       0.000       0.000       0.000       0.000       0.000

  Specific indirect 60
    BWT
    PRGDM
    WIC
    MAGE
    SOCADV
    OTHM             0.000       0.000       0.000       0.000       0.000       0.000       0.000

  Specific indirect 61
    BWT
    PRGDM
    MAGE
    CIG0
    SOCADV
    OTHM             0.000       0.000       0.000       0.000       0.000       0.000       0.000

  Specific indirect 62
    BWT
    PRGDM
    BMI
    MEDUC
    SOCADV
    OTHM             0.000       0.000       0.000       0.000       0.000       0.000       0.000

  Specific indirect 63
    BWT
    PRGDM
    BMI
    CIG0
    SOCADV
    OTHM             0.000       0.000       0.000       0.000       0.000       0.000       0.000

  Specific indirect 64
    BWT
    PRGDM
    BMI
    MAGE
    SOCADV
    OTHM             0.000       0.000       0.000       0.000       0.000       0.000       0.000

  Specific indirect 65
    BWT
    BMI
    MEDUC
    CIG0
    SOCADV
    OTHM             0.000       0.000       0.000       0.000       0.000       0.000       0.000

  Specific indirect 66
    BWT
    BMI
    MAGE
    CIG0
    SOCADV
    OTHM             0.000       0.000       0.000       0.000       0.000       0.000       0.000

  Specific indirect 67
    BWT
    PRECAREM
    PAYER
    FEDUC
    SOCADV
    OTHM             0.000       0.000       0.000       0.000       0.000       0.000       0.000

  Specific indirect 68
    BWT
    PRECAREM
    PAYER
    FAGE
    SOCADV
    OTHM             0.000       0.000       0.000       0.000       0.000       0.000       0.000

  Specific indirect 69
    BWT
    PRECAREM
    MEDUC
    CIG0
    SOCADV
    OTHM             0.000       0.000       0.000       0.000       0.000       0.000       0.000

  Specific indirect 70
    BWT
    PRECAREM
    WIC
    MEDUC
    SOCADV
    OTHM             0.000       0.000       0.000       0.000       0.000       0.000       0.000

  Specific indirect 71
    BWT
    PRECAREM
    WIC
    MAGE
    SOCADV
    OTHM             0.000       0.000       0.000       0.000       0.000       0.000       0.000

  Specific indirect 72
    BWT
    PRECAREM
    MAGE
    CIG0
    SOCADV
    OTHM             0.000       0.000       0.000       0.000       0.000       0.000       0.000

  Specific indirect 73
    BWT
    PRECAREM
    BMI
    MEDUC
    SOCADV
    OTHM             0.000       0.000       0.000       0.000       0.000       0.000       0.000

  Specific indirect 74
    BWT
    PRECAREM
    BMI
    CIG0
    SOCADV
    OTHM             0.000       0.000       0.000       0.000       0.000       0.000       0.000

  Specific indirect 75
    BWT
    PRECAREM
    BMI
    MAGE
    SOCADV
    OTHM             0.000       0.000       0.000       0.000       0.000       0.000       0.000

  Specific indirect 76
    BWT
    PRGBP
    PAYER
    FEDUC
    FAGE
    SOCADV
    OTHM             0.000       0.000       0.000       0.000       0.000       0.000       0.000

  Specific indirect 77
    BWT
    PRGBP
    WIC
    MEDUC
    CIG0
    SOCADV
    OTHM             0.000       0.000       0.000       0.000       0.000       0.000       0.000

  Specific indirect 78
    BWT
    PRGBP
    WIC
    MAGE
    CIG0
    SOCADV
    OTHM             0.000       0.000       0.000       0.000       0.000       0.000       0.000

  Specific indirect 79
    BWT
    PRGBP
    BMI
    MEDUC
    CIG0
    SOCADV
    OTHM             0.000       0.000       0.000       0.000       0.000       0.000       0.000

  Specific indirect 80
    BWT
    PRGBP
    BMI
    MAGE
    CIG0
    SOCADV
    OTHM             0.000       0.000       0.000       0.000       0.000       0.000       0.000

  Specific indirect 81
    BWT
    PRGDM
    PAYER
    FEDUC
    FAGE
    SOCADV
    OTHM             0.000       0.000       0.000       0.000       0.000       0.000       0.000

  Specific indirect 82
    BWT
    PRGDM
    WIC
    MEDUC
    CIG0
    SOCADV
    OTHM             0.000       0.000       0.000       0.000       0.000       0.000       0.000

  Specific indirect 83
    BWT
    PRGDM
    WIC
    MAGE
    CIG0
    SOCADV
    OTHM             0.000       0.000       0.000       0.000       0.000       0.000       0.000

  Specific indirect 84
    BWT
    PRGDM
    BMI
    MEDUC
    CIG0
    SOCADV
    OTHM             0.000       0.000       0.000       0.000       0.000       0.000       0.000

  Specific indirect 85
    BWT
    PRGDM
    BMI
    MAGE
    CIG0
    SOCADV
    OTHM             0.000       0.000       0.000       0.000       0.000       0.000       0.000

  Specific indirect 86
    BWT
    PRECAREM
    PAYER
    FEDUC
    FAGE
    SOCADV
    OTHM             0.000       0.000       0.000       0.000       0.000       0.000       0.000

  Specific indirect 87
    BWT
    PRECAREM
    WIC
    MEDUC
    CIG0
    SOCADV
    OTHM             0.000       0.000       0.000       0.000       0.000       0.000       0.000

  Specific indirect 88
    BWT
    PRECAREM
    WIC
    MAGE
    CIG0
    SOCADV
    OTHM             0.000       0.000       0.000       0.000       0.000       0.000       0.000

  Specific indirect 89
    BWT
    PRECAREM
    BMI
    MEDUC
    CIG0
    SOCADV
    OTHM             0.000       0.000       0.000       0.000       0.000       0.000       0.000

  Specific indirect 90
    BWT
    PRECAREM
    BMI
    MAGE
    CIG0
    SOCADV
    OTHM             0.000       0.000       0.000       0.000       0.000       0.000       0.000


Effects from AFRAMF to BWT via SOCADV

  Sum of indirect   -0.019      -0.018      -0.018      -0.017      -0.016      -0.016      -0.016

  Specific indirect 1
    BWT
    SOCADV
    AFRAMF          -0.026      -0.024      -0.024      -0.019      -0.015      -0.014      -0.012

  Specific indirect 2
    BWT
    PAYER
    SOCADV
    AFRAMF          -0.002      -0.002      -0.002       0.000       0.001       0.002       0.002

  Specific indirect 3
    BWT
    MEDUC
    SOCADV
    AFRAMF           0.004       0.004       0.005       0.006       0.008       0.009       0.009

  Specific indirect 4
    BWT
    CIG0
    SOCADV
    AFRAMF          -0.012      -0.012      -0.011      -0.011      -0.010      -0.010      -0.009

  Specific indirect 5
    BWT
    WIC
    SOCADV
    AFRAMF           0.000       0.001       0.001       0.002       0.004       0.004       0.004

  Specific indirect 6
    BWT
    PRGBP
    SOCADV
    AFRAMF          -0.011      -0.011      -0.010      -0.009      -0.007      -0.007      -0.006

  Specific indirect 7
    BWT
    PRGDM
    SOCADV
    AFRAMF           0.000       0.000       0.000       0.000       0.000       0.000       0.000

  Specific indirect 8
    BWT
    FAGE
    SOCADV
    AFRAMF           0.002       0.002       0.002       0.002       0.003       0.003       0.003

  Specific indirect 9
    BWT
    MAGE
    SOCADV
    AFRAMF           0.006       0.006       0.006       0.007       0.008       0.008       0.008

  Specific indirect 10
    BWT
    MHT
    SOCADV
    AFRAMF          -0.010      -0.010      -0.010      -0.010      -0.009      -0.009      -0.009

  Specific indirect 11
    BWT
    BMI
    SOCADV
    AFRAMF           0.022       0.023       0.023       0.024       0.025       0.025       0.026

  Specific indirect 12
    BWT
    PRECAREM
    SOCADV
    AFRAMF           0.000       0.000       0.000       0.000       0.000       0.000       0.000

  Specific indirect 13
    BWT
    PAYER
    FEDUC
    SOCADV
    AFRAMF           0.000       0.000       0.000       0.000       0.000       0.000       0.000

  Specific indirect 14
    BWT
    PAYER
    FAGE
    SOCADV
    AFRAMF           0.000       0.000       0.000       0.000       0.000       0.000       0.000

  Specific indirect 15
    BWT
    MEDUC
    CIG0
    SOCADV
    AFRAMF           0.000       0.000       0.000       0.000       0.000       0.000       0.000

  Specific indirect 16
    BWT
    WIC
    MEDUC
    SOCADV
    AFRAMF           0.000       0.000       0.000       0.000       0.000       0.000       0.000

  Specific indirect 17
    BWT
    WIC
    MAGE
    SOCADV
    AFRAMF           0.000       0.000       0.000       0.000       0.000       0.000       0.000

  Specific indirect 18
    BWT
    PRGBP
    PAYER
    SOCADV
    AFRAMF           0.001       0.001       0.001       0.002       0.002       0.002       0.003

  Specific indirect 19
    BWT
    PRGBP
    MEDUC
    SOCADV
    AFRAMF           0.001       0.001       0.001       0.002       0.003       0.003       0.003

  Specific indirect 20
    BWT
    PRGBP
    CIG0
    SOCADV
    AFRAMF          -0.001      -0.001      -0.001       0.000       0.000       0.000       0.000

  Specific indirect 21
    BWT
    PRGBP
    WIC
    SOCADV
    AFRAMF           0.001       0.001       0.001       0.002       0.002       0.002       0.002

  Specific indirect 22
    BWT
    PRGBP
    FAGE
    SOCADV
    AFRAMF          -0.001      -0.001      -0.001      -0.001      -0.001       0.000       0.000

  Specific indirect 23
    BWT
    PRGBP
    MAGE
    SOCADV
    AFRAMF           0.001       0.001       0.001       0.002       0.002       0.002       0.002

  Specific indirect 24
    BWT
    PRGBP
    MHT
    SOCADV
    AFRAMF           0.000       0.000       0.000       0.000       0.000       0.000       0.000

  Specific indirect 25
    BWT
    PRGBP
    BMI
    SOCADV
    AFRAMF          -0.006      -0.006      -0.005      -0.005      -0.005      -0.005      -0.005

  Specific indirect 26
    BWT
    PRGDM
    PAYER
    SOCADV
    AFRAMF           0.000       0.000       0.000       0.000       0.000       0.000       0.000

  Specific indirect 27
    BWT
    PRGDM
    MEDUC
    SOCADV
    AFRAMF           0.000       0.000       0.000       0.000       0.000       0.000       0.000

  Specific indirect 28
    BWT
    PRGDM
    CIG0
    SOCADV
    AFRAMF           0.000       0.000       0.000       0.000       0.000       0.000       0.000

  Specific indirect 29
    BWT
    PRGDM
    WIC
    SOCADV
    AFRAMF           0.000       0.000       0.000       0.000       0.000       0.000       0.000

  Specific indirect 30
    BWT
    PRGDM
    FAGE
    SOCADV
    AFRAMF           0.000       0.000       0.000       0.000       0.000       0.000       0.000

  Specific indirect 31
    BWT
    PRGDM
    MAGE
    SOCADV
    AFRAMF           0.000       0.000       0.000       0.000       0.001       0.001       0.001

  Specific indirect 32
    BWT
    PRGDM
    MHT
    SOCADV
    AFRAMF           0.000       0.000       0.000       0.000       0.000       0.000       0.000

  Specific indirect 33
    BWT
    PRGDM
    BMI
    SOCADV
    AFRAMF          -0.001      -0.001       0.000       0.000       0.000       0.000       0.000

  Specific indirect 34
    BWT
    MAGE
    CIG0
    SOCADV
    AFRAMF           0.000       0.000       0.000       0.000       0.000       0.000       0.000

  Specific indirect 35
    BWT
    BMI
    MEDUC
    SOCADV
    AFRAMF          -0.009      -0.009      -0.009      -0.008      -0.007      -0.007      -0.007

  Specific indirect 36
    BWT
    BMI
    CIG0
    SOCADV
    AFRAMF          -0.001      -0.001      -0.001       0.000       0.000       0.000       0.000

  Specific indirect 37
    BWT
    BMI
    MAGE
    SOCADV
    AFRAMF          -0.008      -0.007      -0.007      -0.007      -0.007      -0.007      -0.007

  Specific indirect 38
    BWT
    PRECAREM
    PAYER
    SOCADV
    AFRAMF           0.000       0.000       0.000       0.000       0.000       0.000       0.000

  Specific indirect 39
    BWT
    PRECAREM
    MEDUC
    SOCADV
    AFRAMF           0.000       0.000       0.000       0.000       0.000       0.000       0.000

  Specific indirect 40
    BWT
    PRECAREM
    CIG0
    SOCADV
    AFRAMF           0.000       0.000       0.000       0.000       0.000       0.000       0.000

  Specific indirect 41
    BWT
    PRECAREM
    WIC
    SOCADV
    AFRAMF           0.000       0.000       0.000       0.000       0.000       0.000       0.000

  Specific indirect 42
    BWT
    PRECAREM
    MAGE
    SOCADV
    AFRAMF           0.000       0.000       0.000       0.000       0.000       0.000       0.000

  Specific indirect 43
    BWT
    PRECAREM
    BMI
    SOCADV
    AFRAMF           0.000       0.000       0.000       0.000       0.000       0.000       0.000

  Specific indirect 44
    BWT
    PAYER
    FEDUC
    FAGE
    SOCADV
    AFRAMF           0.000       0.000       0.000       0.000       0.000       0.000       0.000

  Specific indirect 45
    BWT
    WIC
    MEDUC
    CIG0
    SOCADV
    AFRAMF           0.000       0.000       0.000       0.000       0.000       0.000       0.000

  Specific indirect 46
    BWT
    WIC
    MAGE
    CIG0
    SOCADV
    AFRAMF           0.000       0.000       0.000       0.000       0.000       0.000       0.000

  Specific indirect 47
    BWT
    PRGBP
    PAYER
    FEDUC
    SOCADV
    AFRAMF           0.000       0.000       0.000       0.000       0.000       0.000       0.000

  Specific indirect 48
    BWT
    PRGBP
    PAYER
    FAGE
    SOCADV
    AFRAMF           0.000       0.000       0.000       0.000       0.000       0.000       0.000

  Specific indirect 49
    BWT
    PRGBP
    MEDUC
    CIG0
    SOCADV
    AFRAMF           0.000       0.000       0.000       0.000       0.000       0.000       0.000

  Specific indirect 50
    BWT
    PRGBP
    WIC
    MEDUC
    SOCADV
    AFRAMF           0.000       0.000       0.000       0.000       0.000       0.000       0.000

  Specific indirect 51
    BWT
    PRGBP
    WIC
    MAGE
    SOCADV
    AFRAMF           0.000       0.000       0.000       0.000       0.000       0.000       0.000

  Specific indirect 52
    BWT
    PRGBP
    MAGE
    CIG0
    SOCADV
    AFRAMF           0.000       0.000       0.000       0.000       0.000       0.000       0.000

  Specific indirect 53
    BWT
    PRGBP
    BMI
    MEDUC
    SOCADV
    AFRAMF           0.002       0.002       0.002       0.002       0.002       0.002       0.002

  Specific indirect 54
    BWT
    PRGBP
    BMI
    CIG0
    SOCADV
    AFRAMF           0.000       0.000       0.000       0.000       0.000       0.000       0.000

  Specific indirect 55
    BWT
    PRGBP
    BMI
    MAGE
    SOCADV
    AFRAMF           0.001       0.001       0.002       0.002       0.002       0.002       0.002

  Specific indirect 56
    BWT
    PRGDM
    PAYER
    FEDUC
    SOCADV
    AFRAMF           0.000       0.000       0.000       0.000       0.000       0.000       0.000

  Specific indirect 57
    BWT
    PRGDM
    PAYER
    FAGE
    SOCADV
    AFRAMF           0.000       0.000       0.000       0.000       0.000       0.000       0.000

  Specific indirect 58
    BWT
    PRGDM
    MEDUC
    CIG0
    SOCADV
    AFRAMF           0.000       0.000       0.000       0.000       0.000       0.000       0.000

  Specific indirect 59
    BWT
    PRGDM
    WIC
    MEDUC
    SOCADV
    AFRAMF           0.000       0.000       0.000       0.000       0.000       0.000       0.000

  Specific indirect 60
    BWT
    PRGDM
    WIC
    MAGE
    SOCADV
    AFRAMF           0.000       0.000       0.000       0.000       0.000       0.000       0.000

  Specific indirect 61
    BWT
    PRGDM
    MAGE
    CIG0
    SOCADV
    AFRAMF           0.000       0.000       0.000       0.000       0.000       0.000       0.000

  Specific indirect 62
    BWT
    PRGDM
    BMI
    MEDUC
    SOCADV
    AFRAMF           0.000       0.000       0.000       0.000       0.000       0.000       0.000

  Specific indirect 63
    BWT
    PRGDM
    BMI
    CIG0
    SOCADV
    AFRAMF           0.000       0.000       0.000       0.000       0.000       0.000       0.000

  Specific indirect 64
    BWT
    PRGDM
    BMI
    MAGE
    SOCADV
    AFRAMF           0.000       0.000       0.000       0.000       0.000       0.000       0.000

  Specific indirect 65
    BWT
    BMI
    MEDUC
    CIG0
    SOCADV
    AFRAMF           0.000       0.000       0.000       0.000       0.000       0.000       0.000

  Specific indirect 66
    BWT
    BMI
    MAGE
    CIG0
    SOCADV
    AFRAMF           0.000       0.000       0.000       0.000       0.000       0.000       0.000

  Specific indirect 67
    BWT
    PRECAREM
    PAYER
    FEDUC
    SOCADV
    AFRAMF           0.000       0.000       0.000       0.000       0.000       0.000       0.000

  Specific indirect 68
    BWT
    PRECAREM
    PAYER
    FAGE
    SOCADV
    AFRAMF           0.000       0.000       0.000       0.000       0.000       0.000       0.000

  Specific indirect 69
    BWT
    PRECAREM
    MEDUC
    CIG0
    SOCADV
    AFRAMF           0.000       0.000       0.000       0.000       0.000       0.000       0.000

  Specific indirect 70
    BWT
    PRECAREM
    WIC
    MEDUC
    SOCADV
    AFRAMF           0.000       0.000       0.000       0.000       0.000       0.000       0.000

  Specific indirect 71
    BWT
    PRECAREM
    WIC
    MAGE
    SOCADV
    AFRAMF           0.000       0.000       0.000       0.000       0.000       0.000       0.000

  Specific indirect 72
    BWT
    PRECAREM
    MAGE
    CIG0
    SOCADV
    AFRAMF           0.000       0.000       0.000       0.000       0.000       0.000       0.000

  Specific indirect 73
    BWT
    PRECAREM
    BMI
    MEDUC
    SOCADV
    AFRAMF           0.000       0.000       0.000       0.000       0.000       0.000       0.000

  Specific indirect 74
    BWT
    PRECAREM
    BMI
    CIG0
    SOCADV
    AFRAMF           0.000       0.000       0.000       0.000       0.000       0.000       0.000

  Specific indirect 75
    BWT
    PRECAREM
    BMI
    MAGE
    SOCADV
    AFRAMF           0.000       0.000       0.000       0.000       0.000       0.000       0.000

  Specific indirect 76
    BWT
    PRGBP
    PAYER
    FEDUC
    FAGE
    SOCADV
    AFRAMF           0.000       0.000       0.000       0.000       0.000       0.000       0.000

  Specific indirect 77
    BWT
    PRGBP
    WIC
    MEDUC
    CIG0
    SOCADV
    AFRAMF           0.000       0.000       0.000       0.000       0.000       0.000       0.000

  Specific indirect 78
    BWT
    PRGBP
    WIC
    MAGE
    CIG0
    SOCADV
    AFRAMF           0.000       0.000       0.000       0.000       0.000       0.000       0.000

  Specific indirect 79
    BWT
    PRGBP
    BMI
    MEDUC
    CIG0
    SOCADV
    AFRAMF           0.000       0.000       0.000       0.000       0.000       0.000       0.000

  Specific indirect 80
    BWT
    PRGBP
    BMI
    MAGE
    CIG0
    SOCADV
    AFRAMF           0.000       0.000       0.000       0.000       0.000       0.000       0.000

  Specific indirect 81
    BWT
    PRGDM
    PAYER
    FEDUC
    FAGE
    SOCADV
    AFRAMF           0.000       0.000       0.000       0.000       0.000       0.000       0.000

  Specific indirect 82
    BWT
    PRGDM
    WIC
    MEDUC
    CIG0
    SOCADV
    AFRAMF           0.000       0.000       0.000       0.000       0.000       0.000       0.000

  Specific indirect 83
    BWT
    PRGDM
    WIC
    MAGE
    CIG0
    SOCADV
    AFRAMF           0.000       0.000       0.000       0.000       0.000       0.000       0.000

  Specific indirect 84
    BWT
    PRGDM
    BMI
    MEDUC
    CIG0
    SOCADV
    AFRAMF           0.000       0.000       0.000       0.000       0.000       0.000       0.000

  Specific indirect 85
    BWT
    PRGDM
    BMI
    MAGE
    CIG0
    SOCADV
    AFRAMF           0.000       0.000       0.000       0.000       0.000       0.000       0.000

  Specific indirect 86
    BWT
    PRECAREM
    PAYER
    FEDUC
    FAGE
    SOCADV
    AFRAMF           0.000       0.000       0.000       0.000       0.000       0.000       0.000

  Specific indirect 87
    BWT
    PRECAREM
    WIC
    MEDUC
    CIG0
    SOCADV
    AFRAMF           0.000       0.000       0.000       0.000       0.000       0.000       0.000

  Specific indirect 88
    BWT
    PRECAREM
    WIC
    MAGE
    CIG0
    SOCADV
    AFRAMF           0.000       0.000       0.000       0.000       0.000       0.000       0.000

  Specific indirect 89
    BWT
    PRECAREM
    BMI
    MEDUC
    CIG0
    SOCADV
    AFRAMF           0.000       0.000       0.000       0.000       0.000       0.000       0.000

  Specific indirect 90
    BWT
    PRECAREM
    BMI
    MAGE
    CIG0
    SOCADV
    AFRAMF           0.000       0.000       0.000       0.000       0.000       0.000       0.000


Effects from FHISP to BWT via SOCADV

  Sum of indirect   -0.016      -0.015      -0.015      -0.014      -0.014      -0.013      -0.013

  Specific indirect 1
    BWT
    SOCADV
    FHISP           -0.022      -0.021      -0.020      -0.016      -0.012      -0.012      -0.010

  Specific indirect 2
    BWT
    PAYER
    SOCADV
    FHISP           -0.002      -0.002      -0.001       0.000       0.001       0.001       0.002

  Specific indirect 3
    BWT
    MEDUC
    SOCADV
    FHISP            0.003       0.004       0.004       0.005       0.007       0.007       0.008

  Specific indirect 4
    BWT
    CIG0
    SOCADV
    FHISP           -0.010      -0.010      -0.010      -0.009      -0.008      -0.008      -0.008

  Specific indirect 5
    BWT
    WIC
    SOCADV
    FHISP            0.000       0.001       0.001       0.002       0.003       0.003       0.004

  Specific indirect 6
    BWT
    PRGBP
    SOCADV
    FHISP           -0.009      -0.009      -0.009      -0.007      -0.006      -0.006      -0.005

  Specific indirect 7
    BWT
    PRGDM
    SOCADV
    FHISP            0.000       0.000       0.000       0.000       0.000       0.000       0.000

  Specific indirect 8
    BWT
    FAGE
    SOCADV
    FHISP            0.001       0.001       0.002       0.002       0.002       0.002       0.003

  Specific indirect 9
    BWT
    MAGE
    SOCADV
    FHISP            0.005       0.005       0.005       0.006       0.007       0.007       0.007

  Specific indirect 10
    BWT
    MHT
    SOCADV
    FHISP           -0.008      -0.008      -0.008      -0.008      -0.008      -0.008      -0.008

  Specific indirect 11
    BWT
    BMI
    SOCADV
    FHISP            0.019       0.019       0.019       0.020       0.021       0.021       0.021

  Specific indirect 12
    BWT
    PRECAREM
    SOCADV
    FHISP            0.000       0.000       0.000       0.000       0.000       0.000       0.000

  Specific indirect 13
    BWT
    PAYER
    FEDUC
    SOCADV
    FHISP            0.000       0.000       0.000       0.000       0.000       0.000       0.000

  Specific indirect 14
    BWT
    PAYER
    FAGE
    SOCADV
    FHISP            0.000       0.000       0.000       0.000       0.000       0.000       0.000

  Specific indirect 15
    BWT
    MEDUC
    CIG0
    SOCADV
    FHISP            0.000       0.000       0.000       0.000       0.000       0.000       0.000

  Specific indirect 16
    BWT
    WIC
    MEDUC
    SOCADV
    FHISP            0.000       0.000       0.000       0.000       0.000       0.000       0.000

  Specific indirect 17
    BWT
    WIC
    MAGE
    SOCADV
    FHISP            0.000       0.000       0.000       0.000       0.000       0.000       0.000

  Specific indirect 18
    BWT
    PRGBP
    PAYER
    SOCADV
    FHISP            0.001       0.001       0.001       0.002       0.002       0.002       0.002

  Specific indirect 19
    BWT
    PRGBP
    MEDUC
    SOCADV
    FHISP            0.001       0.001       0.001       0.002       0.002       0.002       0.002

  Specific indirect 20
    BWT
    PRGBP
    CIG0
    SOCADV
    FHISP           -0.001       0.000       0.000       0.000       0.000       0.000       0.000

  Specific indirect 21
    BWT
    PRGBP
    WIC
    SOCADV
    FHISP            0.001       0.001       0.001       0.001       0.002       0.002       0.002

  Specific indirect 22
    BWT
    PRGBP
    FAGE
    SOCADV
    FHISP           -0.001      -0.001      -0.001      -0.001       0.000       0.000       0.000

  Specific indirect 23
    BWT
    PRGBP
    MAGE
    SOCADV
    FHISP            0.001       0.001       0.001       0.001       0.002       0.002       0.002

  Specific indirect 24
    BWT
    PRGBP
    MHT
    SOCADV
    FHISP            0.000       0.000       0.000       0.000       0.000       0.000       0.000

  Specific indirect 25
    BWT
    PRGBP
    BMI
    SOCADV
    FHISP           -0.005      -0.005      -0.005      -0.004      -0.004      -0.004      -0.004

  Specific indirect 26
    BWT
    PRGDM
    PAYER
    SOCADV
    FHISP            0.000       0.000       0.000       0.000       0.000       0.000       0.000

  Specific indirect 27
    BWT
    PRGDM
    MEDUC
    SOCADV
    FHISP            0.000       0.000       0.000       0.000       0.000       0.000       0.000

  Specific indirect 28
    BWT
    PRGDM
    CIG0
    SOCADV
    FHISP            0.000       0.000       0.000       0.000       0.000       0.000       0.000

  Specific indirect 29
    BWT
    PRGDM
    WIC
    SOCADV
    FHISP            0.000       0.000       0.000       0.000       0.000       0.000       0.000

  Specific indirect 30
    BWT
    PRGDM
    FAGE
    SOCADV
    FHISP            0.000       0.000       0.000       0.000       0.000       0.000       0.000

  Specific indirect 31
    BWT
    PRGDM
    MAGE
    SOCADV
    FHISP            0.000       0.000       0.000       0.000       0.000       0.000       0.001

  Specific indirect 32
    BWT
    PRGDM
    MHT
    SOCADV
    FHISP            0.000       0.000       0.000       0.000       0.000       0.000       0.000

  Specific indirect 33
    BWT
    PRGDM
    BMI
    SOCADV
    FHISP            0.000       0.000       0.000       0.000       0.000       0.000       0.000

  Specific indirect 34
    BWT
    MAGE
    CIG0
    SOCADV
    FHISP            0.000       0.000       0.000       0.000       0.000       0.000       0.000

  Specific indirect 35
    BWT
    BMI
    MEDUC
    SOCADV
    FHISP           -0.007      -0.007      -0.007      -0.007      -0.006      -0.006      -0.006

  Specific indirect 36
    BWT
    BMI
    CIG0
    SOCADV
    FHISP            0.000       0.000       0.000       0.000       0.000       0.000       0.000

  Specific indirect 37
    BWT
    BMI
    MAGE
    SOCADV
    FHISP           -0.006      -0.006      -0.006      -0.006      -0.006      -0.006      -0.006

  Specific indirect 38
    BWT
    PRECAREM
    PAYER
    SOCADV
    FHISP            0.000       0.000       0.000       0.000       0.000       0.000       0.000

  Specific indirect 39
    BWT
    PRECAREM
    MEDUC
    SOCADV
    FHISP            0.000       0.000       0.000       0.000       0.000       0.000       0.000

  Specific indirect 40
    BWT
    PRECAREM
    CIG0
    SOCADV
    FHISP            0.000       0.000       0.000       0.000       0.000       0.000       0.000

  Specific indirect 41
    BWT
    PRECAREM
    WIC
    SOCADV
    FHISP            0.000       0.000       0.000       0.000       0.000       0.000       0.000

  Specific indirect 42
    BWT
    PRECAREM
    MAGE
    SOCADV
    FHISP            0.000       0.000       0.000       0.000       0.000       0.000       0.000

  Specific indirect 43
    BWT
    PRECAREM
    BMI
    SOCADV
    FHISP            0.000       0.000       0.000       0.000       0.000       0.000       0.000

  Specific indirect 44
    BWT
    PAYER
    FEDUC
    FAGE
    SOCADV
    FHISP            0.000       0.000       0.000       0.000       0.000       0.000       0.000

  Specific indirect 45
    BWT
    WIC
    MEDUC
    CIG0
    SOCADV
    FHISP            0.000       0.000       0.000       0.000       0.000       0.000       0.000

  Specific indirect 46
    BWT
    WIC
    MAGE
    CIG0
    SOCADV
    FHISP            0.000       0.000       0.000       0.000       0.000       0.000       0.000

  Specific indirect 47
    BWT
    PRGBP
    PAYER
    FEDUC
    SOCADV
    FHISP            0.000       0.000       0.000       0.000       0.000       0.000       0.000

  Specific indirect 48
    BWT
    PRGBP
    PAYER
    FAGE
    SOCADV
    FHISP            0.000       0.000       0.000       0.000       0.000       0.000       0.000

  Specific indirect 49
    BWT
    PRGBP
    MEDUC
    CIG0
    SOCADV
    FHISP            0.000       0.000       0.000       0.000       0.000       0.000       0.000

  Specific indirect 50
    BWT
    PRGBP
    WIC
    MEDUC
    SOCADV
    FHISP            0.000       0.000       0.000       0.000       0.000       0.000       0.000

  Specific indirect 51
    BWT
    PRGBP
    WIC
    MAGE
    SOCADV
    FHISP            0.000       0.000       0.000       0.000       0.000       0.000       0.000

  Specific indirect 52
    BWT
    PRGBP
    MAGE
    CIG0
    SOCADV
    FHISP            0.000       0.000       0.000       0.000       0.000       0.000       0.000

  Specific indirect 53
    BWT
    PRGBP
    BMI
    MEDUC
    SOCADV
    FHISP            0.001       0.001       0.001       0.001       0.002       0.002       0.002

  Specific indirect 54
    BWT
    PRGBP
    BMI
    CIG0
    SOCADV
    FHISP            0.000       0.000       0.000       0.000       0.000       0.000       0.000

  Specific indirect 55
    BWT
    PRGBP
    BMI
    MAGE
    SOCADV
    FHISP            0.001       0.001       0.001       0.001       0.001       0.001       0.001

  Specific indirect 56
    BWT
    PRGDM
    PAYER
    FEDUC
    SOCADV
    FHISP            0.000       0.000       0.000       0.000       0.000       0.000       0.000

  Specific indirect 57
    BWT
    PRGDM
    PAYER
    FAGE
    SOCADV
    FHISP            0.000       0.000       0.000       0.000       0.000       0.000       0.000

  Specific indirect 58
    BWT
    PRGDM
    MEDUC
    CIG0
    SOCADV
    FHISP            0.000       0.000       0.000       0.000       0.000       0.000       0.000

  Specific indirect 59
    BWT
    PRGDM
    WIC
    MEDUC
    SOCADV
    FHISP            0.000       0.000       0.000       0.000       0.000       0.000       0.000

  Specific indirect 60
    BWT
    PRGDM
    WIC
    MAGE
    SOCADV
    FHISP            0.000       0.000       0.000       0.000       0.000       0.000       0.000

  Specific indirect 61
    BWT
    PRGDM
    MAGE
    CIG0
    SOCADV
    FHISP            0.000       0.000       0.000       0.000       0.000       0.000       0.000

  Specific indirect 62
    BWT
    PRGDM
    BMI
    MEDUC
    SOCADV
    FHISP            0.000       0.000       0.000       0.000       0.000       0.000       0.000

  Specific indirect 63
    BWT
    PRGDM
    BMI
    CIG0
    SOCADV
    FHISP            0.000       0.000       0.000       0.000       0.000       0.000       0.000

  Specific indirect 64
    BWT
    PRGDM
    BMI
    MAGE
    SOCADV
    FHISP            0.000       0.000       0.000       0.000       0.000       0.000       0.000

  Specific indirect 65
    BWT
    BMI
    MEDUC
    CIG0
    SOCADV
    FHISP            0.000       0.000       0.000       0.000       0.000       0.000       0.000

  Specific indirect 66
    BWT
    BMI
    MAGE
    CIG0
    SOCADV
    FHISP            0.000       0.000       0.000       0.000       0.000       0.000       0.000

  Specific indirect 67
    BWT
    PRECAREM
    PAYER
    FEDUC
    SOCADV
    FHISP            0.000       0.000       0.000       0.000       0.000       0.000       0.000

  Specific indirect 68
    BWT
    PRECAREM
    PAYER
    FAGE
    SOCADV
    FHISP            0.000       0.000       0.000       0.000       0.000       0.000       0.000

  Specific indirect 69
    BWT
    PRECAREM
    MEDUC
    CIG0
    SOCADV
    FHISP            0.000       0.000       0.000       0.000       0.000       0.000       0.000

  Specific indirect 70
    BWT
    PRECAREM
    WIC
    MEDUC
    SOCADV
    FHISP            0.000       0.000       0.000       0.000       0.000       0.000       0.000

  Specific indirect 71
    BWT
    PRECAREM
    WIC
    MAGE
    SOCADV
    FHISP            0.000       0.000       0.000       0.000       0.000       0.000       0.000

  Specific indirect 72
    BWT
    PRECAREM
    MAGE
    CIG0
    SOCADV
    FHISP            0.000       0.000       0.000       0.000       0.000       0.000       0.000

  Specific indirect 73
    BWT
    PRECAREM
    BMI
    MEDUC
    SOCADV
    FHISP            0.000       0.000       0.000       0.000       0.000       0.000       0.000

  Specific indirect 74
    BWT
    PRECAREM
    BMI
    CIG0
    SOCADV
    FHISP            0.000       0.000       0.000       0.000       0.000       0.000       0.000

  Specific indirect 75
    BWT
    PRECAREM
    BMI
    MAGE
    SOCADV
    FHISP            0.000       0.000       0.000       0.000       0.000       0.000       0.000

  Specific indirect 76
    BWT
    PRGBP
    PAYER
    FEDUC
    FAGE
    SOCADV
    FHISP            0.000       0.000       0.000       0.000       0.000       0.000       0.000

  Specific indirect 77
    BWT
    PRGBP
    WIC
    MEDUC
    CIG0
    SOCADV
    FHISP            0.000       0.000       0.000       0.000       0.000       0.000       0.000

  Specific indirect 78
    BWT
    PRGBP
    WIC
    MAGE
    CIG0
    SOCADV
    FHISP            0.000       0.000       0.000       0.000       0.000       0.000       0.000

  Specific indirect 79
    BWT
    PRGBP
    BMI
    MEDUC
    CIG0
    SOCADV
    FHISP            0.000       0.000       0.000       0.000       0.000       0.000       0.000

  Specific indirect 80
    BWT
    PRGBP
    BMI
    MAGE
    CIG0
    SOCADV
    FHISP            0.000       0.000       0.000       0.000       0.000       0.000       0.000

  Specific indirect 81
    BWT
    PRGDM
    PAYER
    FEDUC
    FAGE
    SOCADV
    FHISP            0.000       0.000       0.000       0.000       0.000       0.000       0.000

  Specific indirect 82
    BWT
    PRGDM
    WIC
    MEDUC
    CIG0
    SOCADV
    FHISP            0.000       0.000       0.000       0.000       0.000       0.000       0.000

  Specific indirect 83
    BWT
    PRGDM
    WIC
    MAGE
    CIG0
    SOCADV
    FHISP            0.000       0.000       0.000       0.000       0.000       0.000       0.000

  Specific indirect 84
    BWT
    PRGDM
    BMI
    MEDUC
    CIG0
    SOCADV
    FHISP            0.000       0.000       0.000       0.000       0.000       0.000       0.000

  Specific indirect 85
    BWT
    PRGDM
    BMI
    MAGE
    CIG0
    SOCADV
    FHISP            0.000       0.000       0.000       0.000       0.000       0.000       0.000

  Specific indirect 86
    BWT
    PRECAREM
    PAYER
    FEDUC
    FAGE
    SOCADV
    FHISP            0.000       0.000       0.000       0.000       0.000       0.000       0.000

  Specific indirect 87
    BWT
    PRECAREM
    WIC
    MEDUC
    CIG0
    SOCADV
    FHISP            0.000       0.000       0.000       0.000       0.000       0.000       0.000

  Specific indirect 88
    BWT
    PRECAREM
    WIC
    MAGE
    CIG0
    SOCADV
    FHISP            0.000       0.000       0.000       0.000       0.000       0.000       0.000

  Specific indirect 89
    BWT
    PRECAREM
    BMI
    MEDUC
    CIG0
    SOCADV
    FHISP            0.000       0.000       0.000       0.000       0.000       0.000       0.000

  Specific indirect 90
    BWT
    PRECAREM
    BMI
    MAGE
    CIG0
    SOCADV
    FHISP            0.000       0.000       0.000       0.000       0.000       0.000       0.000


Effects from OTHF to BWT via SOCADV

  Sum of indirect    0.000       0.000       0.000       0.000       0.001       0.001       0.001

  Specific indirect 1
    BWT
    SOCADV
    OTHF             0.000       0.000       0.000       0.000       0.001       0.001       0.001

  Specific indirect 2
    BWT
    PAYER
    SOCADV
    OTHF             0.000       0.000       0.000       0.000       0.000       0.000       0.000

  Specific indirect 3
    BWT
    MEDUC
    SOCADV
    OTHF             0.000       0.000       0.000       0.000       0.000       0.000       0.000

  Specific indirect 4
    BWT
    CIG0
    SOCADV
    OTHF             0.000       0.000       0.000       0.000       0.000       0.000       0.001

  Specific indirect 5
    BWT
    WIC
    SOCADV
    OTHF             0.000       0.000       0.000       0.000       0.000       0.000       0.000

  Specific indirect 6
    BWT
    PRGBP
    SOCADV
    OTHF             0.000       0.000       0.000       0.000       0.000       0.000       0.001

  Specific indirect 7
    BWT
    PRGDM
    SOCADV
    OTHF             0.000       0.000       0.000       0.000       0.000       0.000       0.000

  Specific indirect 8
    BWT
    FAGE
    SOCADV
    OTHF             0.000       0.000       0.000       0.000       0.000       0.000       0.000

  Specific indirect 9
    BWT
    MAGE
    SOCADV
    OTHF             0.000       0.000       0.000       0.000       0.000       0.000       0.000

  Specific indirect 10
    BWT
    MHT
    SOCADV
    OTHF             0.000       0.000       0.000       0.000       0.000       0.000       0.001

  Specific indirect 11
    BWT
    BMI
    SOCADV
    OTHF            -0.001      -0.001      -0.001      -0.001       0.000       0.000       0.000

  Specific indirect 12
    BWT
    PRECAREM
    SOCADV
    OTHF             0.000       0.000       0.000       0.000       0.000       0.000       0.000

  Specific indirect 13
    BWT
    PAYER
    FEDUC
    SOCADV
    OTHF             0.000       0.000       0.000       0.000       0.000       0.000       0.000

  Specific indirect 14
    BWT
    PAYER
    FAGE
    SOCADV
    OTHF             0.000       0.000       0.000       0.000       0.000       0.000       0.000

  Specific indirect 15
    BWT
    MEDUC
    CIG0
    SOCADV
    OTHF             0.000       0.000       0.000       0.000       0.000       0.000       0.000

  Specific indirect 16
    BWT
    WIC
    MEDUC
    SOCADV
    OTHF             0.000       0.000       0.000       0.000       0.000       0.000       0.000

  Specific indirect 17
    BWT
    WIC
    MAGE
    SOCADV
    OTHF             0.000       0.000       0.000       0.000       0.000       0.000       0.000

  Specific indirect 18
    BWT
    PRGBP
    PAYER
    SOCADV
    OTHF             0.000       0.000       0.000       0.000       0.000       0.000       0.000

  Specific indirect 19
    BWT
    PRGBP
    MEDUC
    SOCADV
    OTHF             0.000       0.000       0.000       0.000       0.000       0.000       0.000

  Specific indirect 20
    BWT
    PRGBP
    CIG0
    SOCADV
    OTHF             0.000       0.000       0.000       0.000       0.000       0.000       0.000

  Specific indirect 21
    BWT
    PRGBP
    WIC
    SOCADV
    OTHF             0.000       0.000       0.000       0.000       0.000       0.000       0.000

  Specific indirect 22
    BWT
    PRGBP
    FAGE
    SOCADV
    OTHF             0.000       0.000       0.000       0.000       0.000       0.000       0.000

  Specific indirect 23
    BWT
    PRGBP
    MAGE
    SOCADV
    OTHF             0.000       0.000       0.000       0.000       0.000       0.000       0.000

  Specific indirect 24
    BWT
    PRGBP
    MHT
    SOCADV
    OTHF             0.000       0.000       0.000       0.000       0.000       0.000       0.000

  Specific indirect 25
    BWT
    PRGBP
    BMI
    SOCADV
    OTHF             0.000       0.000       0.000       0.000       0.000       0.000       0.000

  Specific indirect 26
    BWT
    PRGDM
    PAYER
    SOCADV
    OTHF             0.000       0.000       0.000       0.000       0.000       0.000       0.000

  Specific indirect 27
    BWT
    PRGDM
    MEDUC
    SOCADV
    OTHF             0.000       0.000       0.000       0.000       0.000       0.000       0.000

  Specific indirect 28
    BWT
    PRGDM
    CIG0
    SOCADV
    OTHF             0.000       0.000       0.000       0.000       0.000       0.000       0.000

  Specific indirect 29
    BWT
    PRGDM
    WIC
    SOCADV
    OTHF             0.000       0.000       0.000       0.000       0.000       0.000       0.000

  Specific indirect 30
    BWT
    PRGDM
    FAGE
    SOCADV
    OTHF             0.000       0.000       0.000       0.000       0.000       0.000       0.000

  Specific indirect 31
    BWT
    PRGDM
    MAGE
    SOCADV
    OTHF             0.000       0.000       0.000       0.000       0.000       0.000       0.000

  Specific indirect 32
    BWT
    PRGDM
    MHT
    SOCADV
    OTHF             0.000       0.000       0.000       0.000       0.000       0.000       0.000

  Specific indirect 33
    BWT
    PRGDM
    BMI
    SOCADV
    OTHF             0.000       0.000       0.000       0.000       0.000       0.000       0.000

  Specific indirect 34
    BWT
    MAGE
    CIG0
    SOCADV
    OTHF             0.000       0.000       0.000       0.000       0.000       0.000       0.000

  Specific indirect 35
    BWT
    BMI
    MEDUC
    SOCADV
    OTHF             0.000       0.000       0.000       0.000       0.000       0.000       0.000

  Specific indirect 36
    BWT
    BMI
    CIG0
    SOCADV
    OTHF             0.000       0.000       0.000       0.000       0.000       0.000       0.000

  Specific indirect 37
    BWT
    BMI
    MAGE
    SOCADV
    OTHF             0.000       0.000       0.000       0.000       0.000       0.000       0.000

  Specific indirect 38
    BWT
    PRECAREM
    PAYER
    SOCADV
    OTHF             0.000       0.000       0.000       0.000       0.000       0.000       0.000

  Specific indirect 39
    BWT
    PRECAREM
    MEDUC
    SOCADV
    OTHF             0.000       0.000       0.000       0.000       0.000       0.000       0.000

  Specific indirect 40
    BWT
    PRECAREM
    CIG0
    SOCADV
    OTHF             0.000       0.000       0.000       0.000       0.000       0.000       0.000

  Specific indirect 41
    BWT
    PRECAREM
    WIC
    SOCADV
    OTHF             0.000       0.000       0.000       0.000       0.000       0.000       0.000

  Specific indirect 42
    BWT
    PRECAREM
    MAGE
    SOCADV
    OTHF             0.000       0.000       0.000       0.000       0.000       0.000       0.000

  Specific indirect 43
    BWT
    PRECAREM
    BMI
    SOCADV
    OTHF             0.000       0.000       0.000       0.000       0.000       0.000       0.000

  Specific indirect 44
    BWT
    PAYER
    FEDUC
    FAGE
    SOCADV
    OTHF             0.000       0.000       0.000       0.000       0.000       0.000       0.000

  Specific indirect 45
    BWT
    WIC
    MEDUC
    CIG0
    SOCADV
    OTHF             0.000       0.000       0.000       0.000       0.000       0.000       0.000

  Specific indirect 46
    BWT
    WIC
    MAGE
    CIG0
    SOCADV
    OTHF             0.000       0.000       0.000       0.000       0.000       0.000       0.000

  Specific indirect 47
    BWT
    PRGBP
    PAYER
    FEDUC
    SOCADV
    OTHF             0.000       0.000       0.000       0.000       0.000       0.000       0.000

  Specific indirect 48
    BWT
    PRGBP
    PAYER
    FAGE
    SOCADV
    OTHF             0.000       0.000       0.000       0.000       0.000       0.000       0.000

  Specific indirect 49
    BWT
    PRGBP
    MEDUC
    CIG0
    SOCADV
    OTHF             0.000       0.000       0.000       0.000       0.000       0.000       0.000

  Specific indirect 50
    BWT
    PRGBP
    WIC
    MEDUC
    SOCADV
    OTHF             0.000       0.000       0.000       0.000       0.000       0.000       0.000

  Specific indirect 51
    BWT
    PRGBP
    WIC
    MAGE
    SOCADV
    OTHF             0.000       0.000       0.000       0.000       0.000       0.000       0.000

  Specific indirect 52
    BWT
    PRGBP
    MAGE
    CIG0
    SOCADV
    OTHF             0.000       0.000       0.000       0.000       0.000       0.000       0.000

  Specific indirect 53
    BWT
    PRGBP
    BMI
    MEDUC
    SOCADV
    OTHF             0.000       0.000       0.000       0.000       0.000       0.000       0.000

  Specific indirect 54
    BWT
    PRGBP
    BMI
    CIG0
    SOCADV
    OTHF             0.000       0.000       0.000       0.000       0.000       0.000       0.000

  Specific indirect 55
    BWT
    PRGBP
    BMI
    MAGE
    SOCADV
    OTHF             0.000       0.000       0.000       0.000       0.000       0.000       0.000

  Specific indirect 56
    BWT
    PRGDM
    PAYER
    FEDUC
    SOCADV
    OTHF             0.000       0.000       0.000       0.000       0.000       0.000       0.000

  Specific indirect 57
    BWT
    PRGDM
    PAYER
    FAGE
    SOCADV
    OTHF             0.000       0.000       0.000       0.000       0.000       0.000       0.000

  Specific indirect 58
    BWT
    PRGDM
    MEDUC
    CIG0
    SOCADV
    OTHF             0.000       0.000       0.000       0.000       0.000       0.000       0.000

  Specific indirect 59
    BWT
    PRGDM
    WIC
    MEDUC
    SOCADV
    OTHF             0.000       0.000       0.000       0.000       0.000       0.000       0.000

  Specific indirect 60
    BWT
    PRGDM
    WIC
    MAGE
    SOCADV
    OTHF             0.000       0.000       0.000       0.000       0.000       0.000       0.000

  Specific indirect 61
    BWT
    PRGDM
    MAGE
    CIG0
    SOCADV
    OTHF             0.000       0.000       0.000       0.000       0.000       0.000       0.000

  Specific indirect 62
    BWT
    PRGDM
    BMI
    MEDUC
    SOCADV
    OTHF             0.000       0.000       0.000       0.000       0.000       0.000       0.000

  Specific indirect 63
    BWT
    PRGDM
    BMI
    CIG0
    SOCADV
    OTHF             0.000       0.000       0.000       0.000       0.000       0.000       0.000

  Specific indirect 64
    BWT
    PRGDM
    BMI
    MAGE
    SOCADV
    OTHF             0.000       0.000       0.000       0.000       0.000       0.000       0.000

  Specific indirect 65
    BWT
    BMI
    MEDUC
    CIG0
    SOCADV
    OTHF             0.000       0.000       0.000       0.000       0.000       0.000       0.000

  Specific indirect 66
    BWT
    BMI
    MAGE
    CIG0
    SOCADV
    OTHF             0.000       0.000       0.000       0.000       0.000       0.000       0.000

  Specific indirect 67
    BWT
    PRECAREM
    PAYER
    FEDUC
    SOCADV
    OTHF             0.000       0.000       0.000       0.000       0.000       0.000       0.000

  Specific indirect 68
    BWT
    PRECAREM
    PAYER
    FAGE
    SOCADV
    OTHF             0.000       0.000       0.000       0.000       0.000       0.000       0.000

  Specific indirect 69
    BWT
    PRECAREM
    MEDUC
    CIG0
    SOCADV
    OTHF             0.000       0.000       0.000       0.000       0.000       0.000       0.000

  Specific indirect 70
    BWT
    PRECAREM
    WIC
    MEDUC
    SOCADV
    OTHF             0.000       0.000       0.000       0.000       0.000       0.000       0.000

  Specific indirect 71
    BWT
    PRECAREM
    WIC
    MAGE
    SOCADV
    OTHF             0.000       0.000       0.000       0.000       0.000       0.000       0.000

  Specific indirect 72
    BWT
    PRECAREM
    MAGE
    CIG0
    SOCADV
    OTHF             0.000       0.000       0.000       0.000       0.000       0.000       0.000

  Specific indirect 73
    BWT
    PRECAREM
    BMI
    MEDUC
    SOCADV
    OTHF             0.000       0.000       0.000       0.000       0.000       0.000       0.000

  Specific indirect 74
    BWT
    PRECAREM
    BMI
    CIG0
    SOCADV
    OTHF             0.000       0.000       0.000       0.000       0.000       0.000       0.000

  Specific indirect 75
    BWT
    PRECAREM
    BMI
    MAGE
    SOCADV
    OTHF             0.000       0.000       0.000       0.000       0.000       0.000       0.000

  Specific indirect 76
    BWT
    PRGBP
    PAYER
    FEDUC
    FAGE
    SOCADV
    OTHF             0.000       0.000       0.000       0.000       0.000       0.000       0.000

  Specific indirect 77
    BWT
    PRGBP
    WIC
    MEDUC
    CIG0
    SOCADV
    OTHF             0.000       0.000       0.000       0.000       0.000       0.000       0.000

  Specific indirect 78
    BWT
    PRGBP
    WIC
    MAGE
    CIG0
    SOCADV
    OTHF             0.000       0.000       0.000       0.000       0.000       0.000       0.000

  Specific indirect 79
    BWT
    PRGBP
    BMI
    MEDUC
    CIG0
    SOCADV
    OTHF             0.000       0.000       0.000       0.000       0.000       0.000       0.000

  Specific indirect 80
    BWT
    PRGBP
    BMI
    MAGE
    CIG0
    SOCADV
    OTHF             0.000       0.000       0.000       0.000       0.000       0.000       0.000

  Specific indirect 81
    BWT
    PRGDM
    PAYER
    FEDUC
    FAGE
    SOCADV
    OTHF             0.000       0.000       0.000       0.000       0.000       0.000       0.000

  Specific indirect 82
    BWT
    PRGDM
    WIC
    MEDUC
    CIG0
    SOCADV
    OTHF             0.000       0.000       0.000       0.000       0.000       0.000       0.000

  Specific indirect 83
    BWT
    PRGDM
    WIC
    MAGE
    CIG0
    SOCADV
    OTHF             0.000       0.000       0.000       0.000       0.000       0.000       0.000

  Specific indirect 84
    BWT
    PRGDM
    BMI
    MEDUC
    CIG0
    SOCADV
    OTHF             0.000       0.000       0.000       0.000       0.000       0.000       0.000

  Specific indirect 85
    BWT
    PRGDM
    BMI
    MAGE
    CIG0
    SOCADV
    OTHF             0.000       0.000       0.000       0.000       0.000       0.000       0.000

  Specific indirect 86
    BWT
    PRECAREM
    PAYER
    FEDUC
    FAGE
    SOCADV
    OTHF             0.000       0.000       0.000       0.000       0.000       0.000       0.000

  Specific indirect 87
    BWT
    PRECAREM
    WIC
    MEDUC
    CIG0
    SOCADV
    OTHF             0.000       0.000       0.000       0.000       0.000       0.000       0.000

  Specific indirect 88
    BWT
    PRECAREM
    WIC
    MAGE
    CIG0
    SOCADV
    OTHF             0.000       0.000       0.000       0.000       0.000       0.000       0.000

  Specific indirect 89
    BWT
    PRECAREM
    BMI
    MEDUC
    CIG0
    SOCADV
    OTHF             0.000       0.000       0.000       0.000       0.000       0.000       0.000

  Specific indirect 90
    BWT
    PRECAREM
    BMI
    MAGE
    CIG0
    SOCADV
    OTHF             0.000       0.000       0.000       0.000       0.000       0.000       0.000


Effects from CIG0 to BWT via SOCADV

  Sum of indirect    0.000       0.000       0.000       0.000       0.000       0.000       0.000


Effects from MEDUC to BWT via SOCADV

  Sum of indirect    0.000       0.000       0.000       0.000       0.000       0.000       0.000


Effects from FEDUC to BWT via SOCADV

  Sum of indirect    0.000       0.000       0.000       0.000       0.000       0.000       0.000


Effects from FAGE to BWT via SOCADV

  Sum of indirect    0.000       0.000       0.000       0.000       0.000       0.000       0.000


Effects from MHT to BWT via SOCADV

  Sum of indirect    0.000       0.000       0.000       0.000       0.000       0.000       0.000


Effects from BMI to BWT via SOCADV

  Sum of indirect    0.000       0.000       0.000       0.000       0.000       0.000       0.000


Effects from AFRAMM to OBGEST via SOCADV

  Sum of indirect   -0.018      -0.017      -0.017      -0.016      -0.014      -0.014      -0.014

  Specific indirect 1
    OBGEST
    SOCADV
    AFRAMM          -0.030      -0.028      -0.027      -0.023      -0.018      -0.017      -0.015

  Specific indirect 2
    OBGEST
    PAYER
    SOCADV
    AFRAMM           0.001       0.002       0.002       0.004       0.005       0.005       0.006

  Specific indirect 3
    OBGEST
    MEDUC
    SOCADV
    AFRAMM           0.001       0.002       0.002       0.004       0.006       0.006       0.007

  Specific indirect 4
    OBGEST
    CIG0
    SOCADV
    AFRAMM          -0.001      -0.001      -0.001       0.000       0.001       0.001       0.001

  Specific indirect 5
    OBGEST
    WIC
    SOCADV
    AFRAMM           0.000       0.001       0.001       0.002       0.004       0.004       0.004

  Specific indirect 6
    OBGEST
    PRGBP
    SOCADV
    AFRAMM          -0.018      -0.017      -0.016      -0.014      -0.011      -0.011      -0.010

  Specific indirect 7
    OBGEST
    PRGDM
    SOCADV
    AFRAMM          -0.003      -0.003      -0.003      -0.001       0.000       0.000       0.000

  Specific indirect 8
    OBGEST
    FAGE
    SOCADV
    AFRAMM          -0.001       0.000       0.000       0.000       0.001       0.001       0.001

  Specific indirect 9
    OBGEST
    MAGE
    SOCADV
    AFRAMM          -0.002      -0.002      -0.002      -0.001       0.000       0.000       0.001

  Specific indirect 10
    OBGEST
    MHT
    SOCADV
    AFRAMM          -0.002      -0.002      -0.002      -0.002      -0.001      -0.001      -0.001

  Specific indirect 11
    OBGEST
    BMI
    SOCADV
    AFRAMM           0.009       0.010       0.010       0.011       0.012       0.012       0.013

  Specific indirect 12
    OBGEST
    PRECAREM
    SOCADV
    AFRAMM           0.000       0.000       0.000       0.000       0.000       0.000       0.001

  Specific indirect 13
    OBGEST
    PAYER
    FEDUC
    SOCADV
    AFRAMM           0.000       0.000       0.000       0.000       0.000       0.000       0.000

  Specific indirect 14
    OBGEST
    PAYER
    FAGE
    SOCADV
    AFRAMM           0.000       0.000       0.000       0.000       0.000       0.000       0.000

  Specific indirect 15
    OBGEST
    MEDUC
    CIG0
    SOCADV
    AFRAMM           0.000       0.000       0.000       0.000       0.000       0.000       0.000

  Specific indirect 16
    OBGEST
    WIC
    MEDUC
    SOCADV
    AFRAMM           0.000       0.000       0.000       0.000       0.000       0.000       0.000

  Specific indirect 17
    OBGEST
    WIC
    MAGE
    SOCADV
    AFRAMM           0.000       0.000       0.000       0.000       0.000       0.000       0.000

  Specific indirect 18
    OBGEST
    PRGBP
    PAYER
    SOCADV
    AFRAMM           0.002       0.002       0.002       0.003       0.004       0.004       0.004

  Specific indirect 19
    OBGEST
    PRGBP
    MEDUC
    SOCADV
    AFRAMM           0.002       0.002       0.002       0.003       0.004       0.004       0.004

  Specific indirect 20
    OBGEST
    PRGBP
    CIG0
    SOCADV
    AFRAMM          -0.001      -0.001      -0.001       0.000       0.000       0.000       0.000

  Specific indirect 21
    OBGEST
    PRGBP
    WIC
    SOCADV
    AFRAMM           0.001       0.001       0.002       0.002       0.003       0.003       0.003

  Specific indirect 22
    OBGEST
    PRGBP
    FAGE
    SOCADV
    AFRAMM          -0.001      -0.001      -0.001      -0.001      -0.001      -0.001      -0.001

  Specific indirect 23
    OBGEST
    PRGBP
    MAGE
    SOCADV
    AFRAMM           0.002       0.002       0.002       0.003       0.003       0.003       0.003

  Specific indirect 24
    OBGEST
    PRGBP
    MHT
    SOCADV
    AFRAMM           0.000       0.000       0.000       0.000       0.000       0.000       0.000

  Specific indirect 25
    OBGEST
    PRGBP
    BMI
    SOCADV
    AFRAMM          -0.009      -0.009      -0.009      -0.008      -0.008      -0.007      -0.007

  Specific indirect 26
    OBGEST
    PRGDM
    PAYER
    SOCADV
    AFRAMM           0.000       0.000       0.000       0.000       0.001       0.001       0.001

  Specific indirect 27
    OBGEST
    PRGDM
    MEDUC
    SOCADV
    AFRAMM          -0.001      -0.001       0.000       0.000       0.000       0.001       0.001

  Specific indirect 28
    OBGEST
    PRGDM
    CIG0
    SOCADV
    AFRAMM          -0.001      -0.001      -0.001      -0.001      -0.001      -0.001      -0.001

  Specific indirect 29
    OBGEST
    PRGDM
    WIC
    SOCADV
    AFRAMM          -0.001      -0.001      -0.001       0.000       0.000       0.000       0.000

  Specific indirect 30
    OBGEST
    PRGDM
    FAGE
    SOCADV
    AFRAMM           0.000       0.000       0.000       0.000       0.000       0.000       0.001

  Specific indirect 31
    OBGEST
    PRGDM
    MAGE
    SOCADV
    AFRAMM           0.004       0.004       0.004       0.005       0.005       0.005       0.005

  Specific indirect 32
    OBGEST
    PRGDM
    MHT
    SOCADV
    AFRAMM          -0.001      -0.001      -0.001       0.000       0.000       0.000       0.000

  Specific indirect 33
    OBGEST
    PRGDM
    BMI
    SOCADV
    AFRAMM          -0.004      -0.004      -0.004      -0.004      -0.004      -0.003      -0.003

  Specific indirect 34
    OBGEST
    MAGE
    CIG0
    SOCADV
    AFRAMM           0.000       0.000       0.000       0.000       0.000       0.000       0.000

  Specific indirect 35
    OBGEST
    BMI
    MEDUC
    SOCADV
    AFRAMM          -0.004      -0.004      -0.004      -0.004      -0.003      -0.003      -0.003

  Specific indirect 36
    OBGEST
    BMI
    CIG0
    SOCADV
    AFRAMM           0.000       0.000       0.000       0.000       0.000       0.000       0.000

  Specific indirect 37
    OBGEST
    BMI
    MAGE
    SOCADV
    AFRAMM          -0.004      -0.004      -0.004      -0.003      -0.003      -0.003      -0.003

  Specific indirect 38
    OBGEST
    PRECAREM
    PAYER
    SOCADV
    AFRAMM           0.001       0.001       0.001       0.001       0.001       0.001       0.001

  Specific indirect 39
    OBGEST
    PRECAREM
    MEDUC
    SOCADV
    AFRAMM           0.000       0.000       0.000       0.001       0.001       0.001       0.001

  Specific indirect 40
    OBGEST
    PRECAREM
    CIG0
    SOCADV
    AFRAMM           0.000       0.000       0.000       0.000       0.000       0.000       0.000

  Specific indirect 41
    OBGEST
    PRECAREM
    WIC
    SOCADV
    AFRAMM          -0.001      -0.001      -0.001      -0.001       0.000       0.000       0.000

  Specific indirect 42
    OBGEST
    PRECAREM
    MAGE
    SOCADV
    AFRAMM           0.000       0.000       0.000       0.000       0.000       0.000       0.000

  Specific indirect 43
    OBGEST
    PRECAREM
    BMI
    SOCADV
    AFRAMM           0.000       0.000       0.000       0.000       0.000       0.000       0.000

  Specific indirect 44
    OBGEST
    PAYER
    FEDUC
    FAGE
    SOCADV
    AFRAMM           0.000       0.000       0.000       0.000       0.000       0.000       0.000

  Specific indirect 45
    OBGEST
    WIC
    MEDUC
    CIG0
    SOCADV
    AFRAMM           0.000       0.000       0.000       0.000       0.000       0.000       0.000

  Specific indirect 46
    OBGEST
    WIC
    MAGE
    CIG0
    SOCADV
    AFRAMM           0.000       0.000       0.000       0.000       0.000       0.000       0.000

  Specific indirect 47
    OBGEST
    PRGBP
    PAYER
    FEDUC
    SOCADV
    AFRAMM           0.000       0.000       0.000       0.000       0.000       0.000       0.000

  Specific indirect 48
    OBGEST
    PRGBP
    PAYER
    FAGE
    SOCADV
    AFRAMM           0.000       0.000       0.000       0.000       0.000       0.000       0.000

  Specific indirect 49
    OBGEST
    PRGBP
    MEDUC
    CIG0
    SOCADV
    AFRAMM           0.000       0.000       0.000       0.000       0.000       0.000       0.000

  Specific indirect 50
    OBGEST
    PRGBP
    WIC
    MEDUC
    SOCADV
    AFRAMM           0.000       0.000       0.000       0.000       0.000       0.000       0.000

  Specific indirect 51
    OBGEST
    PRGBP
    WIC
    MAGE
    SOCADV
    AFRAMM           0.000       0.000       0.000       0.000       0.000       0.000       0.000

  Specific indirect 52
    OBGEST
    PRGBP
    MAGE
    CIG0
    SOCADV
    AFRAMM           0.000       0.000       0.000       0.000       0.000       0.000       0.000

  Specific indirect 53
    OBGEST
    PRGBP
    BMI
    MEDUC
    SOCADV
    AFRAMM           0.002       0.002       0.002       0.003       0.003       0.003       0.003

  Specific indirect 54
    OBGEST
    PRGBP
    BMI
    CIG0
    SOCADV
    AFRAMM           0.000       0.000       0.000       0.000       0.000       0.000       0.000

  Specific indirect 55
    OBGEST
    PRGBP
    BMI
    MAGE
    SOCADV
    AFRAMM           0.002       0.002       0.002       0.002       0.003       0.003       0.003

  Specific indirect 56
    OBGEST
    PRGDM
    PAYER
    FEDUC
    SOCADV
    AFRAMM           0.000       0.000       0.000       0.000       0.000       0.000       0.000

  Specific indirect 57
    OBGEST
    PRGDM
    PAYER
    FAGE
    SOCADV
    AFRAMM           0.000       0.000       0.000       0.000       0.000       0.000       0.000

  Specific indirect 58
    OBGEST
    PRGDM
    MEDUC
    CIG0
    SOCADV
    AFRAMM           0.000       0.000       0.000       0.000       0.000       0.000       0.000

  Specific indirect 59
    OBGEST
    PRGDM
    WIC
    MEDUC
    SOCADV
    AFRAMM           0.000       0.000       0.000       0.000       0.000       0.000       0.000

  Specific indirect 60
    OBGEST
    PRGDM
    WIC
    MAGE
    SOCADV
    AFRAMM           0.000       0.000       0.000       0.000       0.000       0.000       0.000

  Specific indirect 61
    OBGEST
    PRGDM
    MAGE
    CIG0
    SOCADV
    AFRAMM           0.000       0.000       0.000       0.000       0.000       0.000       0.000

  Specific indirect 62
    OBGEST
    PRGDM
    BMI
    MEDUC
    SOCADV
    AFRAMM           0.001       0.001       0.001       0.001       0.001       0.001       0.001

  Specific indirect 63
    OBGEST
    PRGDM
    BMI
    CIG0
    SOCADV
    AFRAMM           0.000       0.000       0.000       0.000       0.000       0.000       0.000

  Specific indirect 64
    OBGEST
    PRGDM
    BMI
    MAGE
    SOCADV
    AFRAMM           0.001       0.001       0.001       0.001       0.001       0.001       0.001

  Specific indirect 65
    OBGEST
    BMI
    MEDUC
    CIG0
    SOCADV
    AFRAMM           0.000       0.000       0.000       0.000       0.000       0.000       0.000

  Specific indirect 66
    OBGEST
    BMI
    MAGE
    CIG0
    SOCADV
    AFRAMM           0.000       0.000       0.000       0.000       0.000       0.000       0.000

  Specific indirect 67
    OBGEST
    PRECAREM
    PAYER
    FEDUC
    SOCADV
    AFRAMM           0.000       0.000       0.000       0.000       0.000       0.000       0.000

  Specific indirect 68
    OBGEST
    PRECAREM
    PAYER
    FAGE
    SOCADV
    AFRAMM           0.000       0.000       0.000       0.000       0.000       0.000       0.000

  Specific indirect 69
    OBGEST
    PRECAREM
    MEDUC
    CIG0
    SOCADV
    AFRAMM           0.000       0.000       0.000       0.000       0.000       0.000       0.000

  Specific indirect 70
    OBGEST
    PRECAREM
    WIC
    MEDUC
    SOCADV
    AFRAMM           0.000       0.000       0.000       0.000       0.000       0.000       0.000

  Specific indirect 71
    OBGEST
    PRECAREM
    WIC
    MAGE
    SOCADV
    AFRAMM           0.000       0.000       0.000       0.000       0.000       0.000       0.000

  Specific indirect 72
    OBGEST
    PRECAREM
    MAGE
    CIG0
    SOCADV
    AFRAMM           0.000       0.000       0.000       0.000       0.000       0.000       0.000

  Specific indirect 73
    OBGEST
    PRECAREM
    BMI
    MEDUC
    SOCADV
    AFRAMM           0.000       0.000       0.000       0.000       0.000       0.000       0.000

  Specific indirect 74
    OBGEST
    PRECAREM
    BMI
    CIG0
    SOCADV
    AFRAMM           0.000       0.000       0.000       0.000       0.000       0.000       0.000

  Specific indirect 75
    OBGEST
    PRECAREM
    BMI
    MAGE
    SOCADV
    AFRAMM           0.000       0.000       0.000       0.000       0.000       0.000       0.000

  Specific indirect 76
    OBGEST
    PRGBP
    PAYER
    FEDUC
    FAGE
    SOCADV
    AFRAMM           0.000       0.000       0.000       0.000       0.000       0.000       0.000

  Specific indirect 77
    OBGEST
    PRGBP
    WIC
    MEDUC
    CIG0
    SOCADV
    AFRAMM           0.000       0.000       0.000       0.000       0.000       0.000       0.000

  Specific indirect 78
    OBGEST
    PRGBP
    WIC
    MAGE
    CIG0
    SOCADV
    AFRAMM           0.000       0.000       0.000       0.000       0.000       0.000       0.000

  Specific indirect 79
    OBGEST
    PRGBP
    BMI
    MEDUC
    CIG0
    SOCADV
    AFRAMM           0.000       0.000       0.000       0.000       0.000       0.000       0.000

  Specific indirect 80
    OBGEST
    PRGBP
    BMI
    MAGE
    CIG0
    SOCADV
    AFRAMM           0.000       0.000       0.000       0.000       0.000       0.000       0.000

  Specific indirect 81
    OBGEST
    PRGDM
    PAYER
    FEDUC
    FAGE
    SOCADV
    AFRAMM           0.000       0.000       0.000       0.000       0.000       0.000       0.000

  Specific indirect 82
    OBGEST
    PRGDM
    WIC
    MEDUC
    CIG0
    SOCADV
    AFRAMM           0.000       0.000       0.000       0.000       0.000       0.000       0.000

  Specific indirect 83
    OBGEST
    PRGDM
    WIC
    MAGE
    CIG0
    SOCADV
    AFRAMM           0.000       0.000       0.000       0.000       0.000       0.000       0.000

  Specific indirect 84
    OBGEST
    PRGDM
    BMI
    MEDUC
    CIG0
    SOCADV
    AFRAMM           0.000       0.000       0.000       0.000       0.000       0.000       0.000

  Specific indirect 85
    OBGEST
    PRGDM
    BMI
    MAGE
    CIG0
    SOCADV
    AFRAMM           0.000       0.000       0.000       0.000       0.000       0.000       0.000

  Specific indirect 86
    OBGEST
    PRECAREM
    PAYER
    FEDUC
    FAGE
    SOCADV
    AFRAMM           0.000       0.000       0.000       0.000       0.000       0.000       0.000

  Specific indirect 87
    OBGEST
    PRECAREM
    WIC
    MEDUC
    CIG0
    SOCADV
    AFRAMM           0.000       0.000       0.000       0.000       0.000       0.000       0.000

  Specific indirect 88
    OBGEST
    PRECAREM
    WIC
    MAGE
    CIG0
    SOCADV
    AFRAMM           0.000       0.000       0.000       0.000       0.000       0.000       0.000

  Specific indirect 89
    OBGEST
    PRECAREM
    BMI
    MEDUC
    CIG0
    SOCADV
    AFRAMM           0.000       0.000       0.000       0.000       0.000       0.000       0.000

  Specific indirect 90
    OBGEST
    PRECAREM
    BMI
    MAGE
    CIG0
    SOCADV
    AFRAMM           0.000       0.000       0.000       0.000       0.000       0.000       0.000


Effects from MHISP to OBGEST via SOCADV

  Sum of indirect   -0.030      -0.030      -0.029      -0.028      -0.026      -0.026      -0.025

  Specific indirect 1
    OBGEST
    SOCADV
    MHISP           -0.053      -0.050      -0.048      -0.040      -0.031      -0.030      -0.027

  Specific indirect 2
    OBGEST
    PAYER
    SOCADV
    MHISP            0.002       0.003       0.004       0.006       0.009       0.010       0.011

  Specific indirect 3
    OBGEST
    MEDUC
    SOCADV
    MHISP            0.003       0.004       0.004       0.007       0.010       0.011       0.012

  Specific indirect 4
    OBGEST
    CIG0
    SOCADV
    MHISP           -0.002      -0.002      -0.002       0.000       0.001       0.001       0.002

  Specific indirect 5
    OBGEST
    WIC
    SOCADV
    MHISP            0.000       0.001       0.001       0.004       0.006       0.007       0.007

  Specific indirect 6
    OBGEST
    PRGBP
    SOCADV
    MHISP           -0.031      -0.029      -0.028      -0.024      -0.020      -0.019      -0.017

  Specific indirect 7
    OBGEST
    PRGDM
    SOCADV
    MHISP           -0.006      -0.005      -0.005      -0.003       0.000       0.000       0.001

  Specific indirect 8
    OBGEST
    FAGE
    SOCADV
    MHISP           -0.001      -0.001      -0.001       0.000       0.001       0.001       0.001

  Specific indirect 9
    OBGEST
    MAGE
    SOCADV
    MHISP           -0.004      -0.003      -0.003      -0.001       0.000       0.000       0.001

  Specific indirect 10
    OBGEST
    MHT
    SOCADV
    MHISP           -0.003      -0.003      -0.003      -0.003      -0.003      -0.003      -0.002

  Specific indirect 11
    OBGEST
    BMI
    SOCADV
    MHISP            0.017       0.018       0.018       0.019       0.021       0.021       0.021

  Specific indirect 12
    OBGEST
    PRECAREM
    SOCADV
    MHISP            0.000       0.000       0.000       0.000       0.001       0.001       0.001

  Specific indirect 13
    OBGEST
    PAYER
    FEDUC
    SOCADV
    MHISP           -0.001      -0.001      -0.001       0.000       0.000       0.000       0.000

  Specific indirect 14
    OBGEST
    PAYER
    FAGE
    SOCADV
    MHISP            0.000       0.000       0.000       0.000       0.000       0.000       0.000

  Specific indirect 15
    OBGEST
    MEDUC
    CIG0
    SOCADV
    MHISP            0.000       0.000       0.000       0.000       0.000       0.000       0.000

  Specific indirect 16
    OBGEST
    WIC
    MEDUC
    SOCADV
    MHISP            0.000       0.000       0.000       0.000       0.000       0.000       0.000

  Specific indirect 17
    OBGEST
    WIC
    MAGE
    SOCADV
    MHISP            0.000       0.000       0.000       0.000       0.000       0.000       0.000

  Specific indirect 18
    OBGEST
    PRGBP
    PAYER
    SOCADV
    MHISP            0.003       0.004       0.004       0.005       0.006       0.007       0.007

  Specific indirect 19
    OBGEST
    PRGBP
    MEDUC
    SOCADV
    MHISP            0.003       0.003       0.004       0.005       0.007       0.007       0.008

  Specific indirect 20
    OBGEST
    PRGBP
    CIG0
    SOCADV
    MHISP           -0.002      -0.001      -0.001      -0.001       0.000       0.000       0.000

  Specific indirect 21
    OBGEST
    PRGBP
    WIC
    SOCADV
    MHISP            0.002       0.003       0.003       0.004       0.005       0.006       0.006

  Specific indirect 22
    OBGEST
    PRGBP
    FAGE
    SOCADV
    MHISP           -0.003      -0.002      -0.002      -0.002      -0.001      -0.001      -0.001

  Specific indirect 23
    OBGEST
    PRGBP
    MAGE
    SOCADV
    MHISP            0.004       0.004       0.004       0.005       0.006       0.006       0.006

  Specific indirect 24
    OBGEST
    PRGBP
    MHT
    SOCADV
    MHISP            0.000       0.000       0.000       0.000       0.001       0.001       0.001

  Specific indirect 25
    OBGEST
    PRGBP
    BMI
    SOCADV
    MHISP           -0.015      -0.015      -0.015      -0.014      -0.014      -0.013      -0.013

  Specific indirect 26
    OBGEST
    PRGDM
    PAYER
    SOCADV
    MHISP           -0.001       0.000       0.000       0.000       0.001       0.001       0.002

  Specific indirect 27
    OBGEST
    PRGDM
    MEDUC
    SOCADV
    MHISP           -0.001      -0.001      -0.001       0.000       0.001       0.001       0.001

  Specific indirect 28
    OBGEST
    PRGDM
    CIG0
    SOCADV
    MHISP           -0.002      -0.002      -0.002      -0.002      -0.002      -0.001      -0.001

  Specific indirect 29
    OBGEST
    PRGDM
    WIC
    SOCADV
    MHISP           -0.001      -0.001      -0.001       0.000       0.000       0.000       0.001

  Specific indirect 30
    OBGEST
    PRGDM
    FAGE
    SOCADV
    MHISP            0.000       0.000       0.000       0.001       0.001       0.001       0.001

  Specific indirect 31
    OBGEST
    PRGDM
    MAGE
    SOCADV
    MHISP            0.007       0.007       0.008       0.008       0.008       0.009       0.009

  Specific indirect 32
    OBGEST
    PRGDM
    MHT
    SOCADV
    MHISP           -0.001      -0.001      -0.001      -0.001      -0.001      -0.001      -0.001

  Specific indirect 33
    OBGEST
    PRGDM
    BMI
    SOCADV
    MHISP           -0.007      -0.007      -0.007      -0.007      -0.006      -0.006      -0.006

  Specific indirect 34
    OBGEST
    MAGE
    CIG0
    SOCADV
    MHISP            0.000       0.000       0.000       0.000       0.000       0.000       0.000

  Specific indirect 35
    OBGEST
    BMI
    MEDUC
    SOCADV
    MHISP           -0.007      -0.007      -0.007      -0.006      -0.006      -0.006      -0.005

  Specific indirect 36
    OBGEST
    BMI
    CIG0
    SOCADV
    MHISP            0.000       0.000       0.000       0.000       0.000       0.000       0.000

  Specific indirect 37
    OBGEST
    BMI
    MAGE
    SOCADV
    MHISP           -0.006      -0.006      -0.006      -0.006      -0.005      -0.005      -0.005

  Specific indirect 38
    OBGEST
    PRECAREM
    PAYER
    SOCADV
    MHISP            0.002       0.002       0.002       0.002       0.002       0.002       0.003

  Specific indirect 39
    OBGEST
    PRECAREM
    MEDUC
    SOCADV
    MHISP            0.001       0.001       0.001       0.001       0.001       0.001       0.001

  Specific indirect 40
    OBGEST
    PRECAREM
    CIG0
    SOCADV
    MHISP            0.000       0.000       0.000       0.000       0.000       0.000       0.000

  Specific indirect 41
    OBGEST
    PRECAREM
    WIC
    SOCADV
    MHISP           -0.001      -0.001      -0.001      -0.001      -0.001      -0.001      -0.001

  Specific indirect 42
    OBGEST
    PRECAREM
    MAGE
    SOCADV
    MHISP            0.000       0.000       0.000       0.001       0.001       0.001       0.001

  Specific indirect 43
    OBGEST
    PRECAREM
    BMI
    SOCADV
    MHISP            0.000       0.000       0.000       0.000       0.000       0.000       0.000

  Specific indirect 44
    OBGEST
    PAYER
    FEDUC
    FAGE
    SOCADV
    MHISP            0.000       0.000       0.000       0.000       0.000       0.000       0.000

  Specific indirect 45
    OBGEST
    WIC
    MEDUC
    CIG0
    SOCADV
    MHISP            0.000       0.000       0.000       0.000       0.000       0.000       0.000

  Specific indirect 46
    OBGEST
    WIC
    MAGE
    CIG0
    SOCADV
    MHISP            0.000       0.000       0.000       0.000       0.000       0.000       0.000

  Specific indirect 47
    OBGEST
    PRGBP
    PAYER
    FEDUC
    SOCADV
    MHISP           -0.001       0.000       0.000       0.000       0.000       0.000       0.000

  Specific indirect 48
    OBGEST
    PRGBP
    PAYER
    FAGE
    SOCADV
    MHISP            0.000       0.000       0.000       0.000       0.000       0.000       0.000

  Specific indirect 49
    OBGEST
    PRGBP
    MEDUC
    CIG0
    SOCADV
    MHISP            0.000       0.000       0.000       0.000       0.000       0.000       0.000

  Specific indirect 50
    OBGEST
    PRGBP
    WIC
    MEDUC
    SOCADV
    MHISP            0.000       0.000       0.000       0.000       0.000       0.000       0.000

  Specific indirect 51
    OBGEST
    PRGBP
    WIC
    MAGE
    SOCADV
    MHISP            0.000       0.000       0.000       0.000       0.000       0.000       0.000

  Specific indirect 52
    OBGEST
    PRGBP
    MAGE
    CIG0
    SOCADV
    MHISP            0.000       0.000       0.000       0.000       0.000       0.000       0.000

  Specific indirect 53
    OBGEST
    PRGBP
    BMI
    MEDUC
    SOCADV
    MHISP            0.004       0.004       0.004       0.005       0.005       0.005       0.005

  Specific indirect 54
    OBGEST
    PRGBP
    BMI
    CIG0
    SOCADV
    MHISP            0.000       0.000       0.000       0.000       0.000       0.000       0.000

  Specific indirect 55
    OBGEST
    PRGBP
    BMI
    MAGE
    SOCADV
    MHISP            0.004       0.004       0.004       0.004       0.004       0.004       0.005

  Specific indirect 56
    OBGEST
    PRGDM
    PAYER
    FEDUC
    SOCADV
    MHISP            0.000       0.000       0.000       0.000       0.000       0.000       0.000

  Specific indirect 57
    OBGEST
    PRGDM
    PAYER
    FAGE
    SOCADV
    MHISP            0.000       0.000       0.000       0.000       0.000       0.000       0.000

  Specific indirect 58
    OBGEST
    PRGDM
    MEDUC
    CIG0
    SOCADV
    MHISP            0.000       0.000       0.000       0.000       0.000       0.000       0.000

  Specific indirect 59
    OBGEST
    PRGDM
    WIC
    MEDUC
    SOCADV
    MHISP            0.000       0.000       0.000       0.000       0.000       0.000       0.000

  Specific indirect 60
    OBGEST
    PRGDM
    WIC
    MAGE
    SOCADV
    MHISP            0.000       0.000       0.000       0.000       0.000       0.000       0.000

  Specific indirect 61
    OBGEST
    PRGDM
    MAGE
    CIG0
    SOCADV
    MHISP            0.000       0.000       0.000       0.000       0.000       0.000       0.000

  Specific indirect 62
    OBGEST
    PRGDM
    BMI
    MEDUC
    SOCADV
    MHISP            0.002       0.002       0.002       0.002       0.002       0.002       0.003

  Specific indirect 63
    OBGEST
    PRGDM
    BMI
    CIG0
    SOCADV
    MHISP            0.000       0.000       0.000       0.000       0.000       0.000       0.000

  Specific indirect 64
    OBGEST
    PRGDM
    BMI
    MAGE
    SOCADV
    MHISP            0.002       0.002       0.002       0.002       0.002       0.002       0.002

  Specific indirect 65
    OBGEST
    BMI
    MEDUC
    CIG0
    SOCADV
    MHISP            0.000       0.000       0.000       0.000       0.000       0.000       0.000

  Specific indirect 66
    OBGEST
    BMI
    MAGE
    CIG0
    SOCADV
    MHISP            0.000       0.000       0.000       0.000       0.000       0.000       0.000

  Specific indirect 67
    OBGEST
    PRECAREM
    PAYER
    FEDUC
    SOCADV
    MHISP            0.000       0.000       0.000       0.000       0.000       0.000       0.000

  Specific indirect 68
    OBGEST
    PRECAREM
    PAYER
    FAGE
    SOCADV
    MHISP            0.000       0.000       0.000       0.000       0.000       0.000       0.000

  Specific indirect 69
    OBGEST
    PRECAREM
    MEDUC
    CIG0
    SOCADV
    MHISP            0.000       0.000       0.000       0.000       0.000       0.000       0.000

  Specific indirect 70
    OBGEST
    PRECAREM
    WIC
    MEDUC
    SOCADV
    MHISP            0.000       0.000       0.000       0.000       0.000       0.000       0.000

  Specific indirect 71
    OBGEST
    PRECAREM
    WIC
    MAGE
    SOCADV
    MHISP            0.000       0.000       0.000       0.000       0.000       0.000       0.000

  Specific indirect 72
    OBGEST
    PRECAREM
    MAGE
    CIG0
    SOCADV
    MHISP            0.000       0.000       0.000       0.000       0.000       0.000       0.000

  Specific indirect 73
    OBGEST
    PRECAREM
    BMI
    MEDUC
    SOCADV
    MHISP            0.000       0.000       0.000       0.000       0.000       0.000       0.000

  Specific indirect 74
    OBGEST
    PRECAREM
    BMI
    CIG0
    SOCADV
    MHISP            0.000       0.000       0.000       0.000       0.000       0.000       0.000

  Specific indirect 75
    OBGEST
    PRECAREM
    BMI
    MAGE
    SOCADV
    MHISP            0.000       0.000       0.000       0.000       0.000       0.000       0.000

  Specific indirect 76
    OBGEST
    PRGBP
    PAYER
    FEDUC
    FAGE
    SOCADV
    MHISP            0.000       0.000       0.000       0.000       0.000       0.000       0.000

  Specific indirect 77
    OBGEST
    PRGBP
    WIC
    MEDUC
    CIG0
    SOCADV
    MHISP            0.000       0.000       0.000       0.000       0.000       0.000       0.000

  Specific indirect 78
    OBGEST
    PRGBP
    WIC
    MAGE
    CIG0
    SOCADV
    MHISP            0.000       0.000       0.000       0.000       0.000       0.000       0.000

  Specific indirect 79
    OBGEST
    PRGBP
    BMI
    MEDUC
    CIG0
    SOCADV
    MHISP            0.000       0.000       0.000       0.000       0.000       0.000       0.000

  Specific indirect 80
    OBGEST
    PRGBP
    BMI
    MAGE
    CIG0
    SOCADV
    MHISP            0.000       0.000       0.000       0.000       0.000       0.000       0.000

  Specific indirect 81
    OBGEST
    PRGDM
    PAYER
    FEDUC
    FAGE
    SOCADV
    MHISP            0.000       0.000       0.000       0.000       0.000       0.000       0.000

  Specific indirect 82
    OBGEST
    PRGDM
    WIC
    MEDUC
    CIG0
    SOCADV
    MHISP            0.000       0.000       0.000       0.000       0.000       0.000       0.000

  Specific indirect 83
    OBGEST
    PRGDM
    WIC
    MAGE
    CIG0
    SOCADV
    MHISP            0.000       0.000       0.000       0.000       0.000       0.000       0.000

  Specific indirect 84
    OBGEST
    PRGDM
    BMI
    MEDUC
    CIG0
    SOCADV
    MHISP            0.000       0.000       0.000       0.000       0.000       0.000       0.000

  Specific indirect 85
    OBGEST
    PRGDM
    BMI
    MAGE
    CIG0
    SOCADV
    MHISP            0.000       0.000       0.000       0.000       0.000       0.000       0.000

  Specific indirect 86
    OBGEST
    PRECAREM
    PAYER
    FEDUC
    FAGE
    SOCADV
    MHISP            0.000       0.000       0.000       0.000       0.000       0.000       0.000

  Specific indirect 87
    OBGEST
    PRECAREM
    WIC
    MEDUC
    CIG0
    SOCADV
    MHISP            0.000       0.000       0.000       0.000       0.000       0.000       0.000

  Specific indirect 88
    OBGEST
    PRECAREM
    WIC
    MAGE
    CIG0
    SOCADV
    MHISP            0.000       0.000       0.000       0.000       0.000       0.000       0.000

  Specific indirect 89
    OBGEST
    PRECAREM
    BMI
    MEDUC
    CIG0
    SOCADV
    MHISP            0.000       0.000       0.000       0.000       0.000       0.000       0.000

  Specific indirect 90
    OBGEST
    PRECAREM
    BMI
    MAGE
    CIG0
    SOCADV
    MHISP            0.000       0.000       0.000       0.000       0.000       0.000       0.000


Effects from OTHM to OBGEST via SOCADV

  Sum of indirect    0.034       0.035       0.035       0.038       0.040       0.040       0.041

  Specific indirect 1
    OBGEST
    SOCADV
    OTHM             0.037       0.041       0.043       0.054       0.065       0.068       0.072

  Specific indirect 2
    OBGEST
    PAYER
    SOCADV
    OTHM            -0.014      -0.013      -0.013      -0.009      -0.005      -0.004      -0.003

  Specific indirect 3
    OBGEST
    MEDUC
    SOCADV
    OTHM            -0.016      -0.015      -0.014      -0.010      -0.006      -0.005      -0.003

  Specific indirect 4
    OBGEST
    CIG0
    SOCADV
    OTHM            -0.002      -0.002      -0.001       0.001       0.002       0.003       0.003

  Specific indirect 5
    OBGEST
    WIC
    SOCADV
    OTHM            -0.010      -0.009      -0.008      -0.005      -0.002      -0.001       0.000

  Specific indirect 6
    OBGEST
    PRGBP
    SOCADV
    OTHM             0.024       0.026       0.027       0.033       0.038       0.040       0.042

  Specific indirect 7
    OBGEST
    PRGDM
    SOCADV
    OTHM            -0.001       0.000       0.001       0.004       0.006       0.007       0.008

  Specific indirect 8
    OBGEST
    FAGE
    SOCADV
    OTHM            -0.002      -0.002      -0.001       0.000       0.001       0.001       0.002

  Specific indirect 9
    OBGEST
    MAGE
    SOCADV
    OTHM            -0.002      -0.001       0.000       0.002       0.004       0.004       0.005

  Specific indirect 10
    OBGEST
    MHT
    SOCADV
    OTHM             0.003       0.003       0.003       0.004       0.004       0.004       0.004

  Specific indirect 11
    OBGEST
    BMI
    SOCADV
    OTHM            -0.029      -0.028      -0.028      -0.026      -0.024      -0.024      -0.023

  Specific indirect 12
    OBGEST
    PRECAREM
    SOCADV
    OTHM            -0.001      -0.001      -0.001      -0.001       0.000       0.000       0.000

  Specific indirect 13
    OBGEST
    PAYER
    FEDUC
    SOCADV
    OTHM             0.000       0.000       0.000       0.001       0.001       0.001       0.001

  Specific indirect 14
    OBGEST
    PAYER
    FAGE
    SOCADV
    OTHM             0.000       0.000       0.000       0.000       0.000       0.000       0.000

  Specific indirect 15
    OBGEST
    MEDUC
    CIG0
    SOCADV
    OTHM            -0.001      -0.001      -0.001       0.000       0.000       0.000       0.000

  Specific indirect 16
    OBGEST
    WIC
    MEDUC
    SOCADV
    OTHM             0.000       0.000       0.000       0.000       0.000       0.000       0.000

  Specific indirect 17
    OBGEST
    WIC
    MAGE
    SOCADV
    OTHM            -0.001      -0.001       0.000       0.000       0.000       0.000       0.000

  Specific indirect 18
    OBGEST
    PRGBP
    PAYER
    SOCADV
    OTHM            -0.010      -0.009      -0.009      -0.007      -0.005      -0.005      -0.004

  Specific indirect 19
    OBGEST
    PRGBP
    MEDUC
    SOCADV
    OTHM            -0.011      -0.010      -0.010      -0.007      -0.005      -0.005      -0.004

  Specific indirect 20
    OBGEST
    PRGBP
    CIG0
    SOCADV
    OTHM            -0.001       0.000       0.000       0.001       0.002       0.002       0.002

  Specific indirect 21
    OBGEST
    PRGBP
    WIC
    SOCADV
    OTHM            -0.008      -0.008      -0.007      -0.006      -0.004      -0.004      -0.003

  Specific indirect 22
    OBGEST
    PRGBP
    FAGE
    SOCADV
    OTHM             0.002       0.002       0.002       0.002       0.003       0.003       0.003

  Specific indirect 23
    OBGEST
    PRGBP
    MAGE
    SOCADV
    OTHM            -0.008      -0.008      -0.008      -0.006      -0.005      -0.005      -0.005

  Specific indirect 24
    OBGEST
    PRGBP
    MHT
    SOCADV
    OTHM            -0.001      -0.001      -0.001      -0.001      -0.001      -0.001       0.000

  Specific indirect 25
    OBGEST
    PRGBP
    BMI
    SOCADV
    OTHM             0.018       0.018       0.019       0.020       0.021       0.021       0.021

  Specific indirect 26
    OBGEST
    PRGDM
    PAYER
    SOCADV
    OTHM            -0.002      -0.002      -0.002      -0.001       0.000       0.001       0.001

  Specific indirect 27
    OBGEST
    PRGDM
    MEDUC
    SOCADV
    OTHM            -0.002      -0.001      -0.001       0.000       0.001       0.001       0.002

  Specific indirect 28
    OBGEST
    PRGDM
    CIG0
    SOCADV
    OTHM             0.002       0.002       0.002       0.003       0.003       0.003       0.003

  Specific indirect 29
    OBGEST
    PRGDM
    WIC
    SOCADV
    OTHM            -0.001      -0.001       0.000       0.000       0.001       0.001       0.002

  Specific indirect 30
    OBGEST
    PRGDM
    FAGE
    SOCADV
    OTHM            -0.001      -0.001      -0.001      -0.001      -0.001       0.000       0.000

  Specific indirect 31
    OBGEST
    PRGDM
    MAGE
    SOCADV
    OTHM            -0.012      -0.012      -0.012      -0.011      -0.010      -0.010      -0.010

  Specific indirect 32
    OBGEST
    PRGDM
    MHT
    SOCADV
    OTHM             0.001       0.001       0.001       0.001       0.001       0.001       0.001

  Specific indirect 33
    OBGEST
    PRGDM
    BMI
    SOCADV
    OTHM             0.008       0.009       0.009       0.009       0.010       0.010       0.010

  Specific indirect 34
    OBGEST
    MAGE
    CIG0
    SOCADV
    OTHM             0.000       0.000       0.000       0.000       0.000       0.000       0.000

  Specific indirect 35
    OBGEST
    BMI
    MEDUC
    SOCADV
    OTHM             0.007       0.008       0.008       0.009       0.009       0.010       0.010

  Specific indirect 36
    OBGEST
    BMI
    CIG0
    SOCADV
    OTHM             0.000       0.000       0.000       0.000       0.001       0.001       0.001

  Specific indirect 37
    OBGEST
    BMI
    MAGE
    SOCADV
    OTHM             0.007       0.007       0.007       0.008       0.008       0.008       0.009

  Specific indirect 38
    OBGEST
    PRECAREM
    PAYER
    SOCADV
    OTHM            -0.003      -0.003      -0.003      -0.003      -0.003      -0.003      -0.003

  Specific indirect 39
    OBGEST
    PRECAREM
    MEDUC
    SOCADV
    OTHM            -0.002      -0.002      -0.002      -0.001      -0.001      -0.001      -0.001

  Specific indirect 40
    OBGEST
    PRECAREM
    CIG0
    SOCADV
    OTHM            -0.001       0.000       0.000       0.000       0.000       0.000       0.000

  Specific indirect 41
    OBGEST
    PRECAREM
    WIC
    SOCADV
    OTHM             0.001       0.001       0.001       0.001       0.002       0.002       0.002

  Specific indirect 42
    OBGEST
    PRECAREM
    MAGE
    SOCADV
    OTHM            -0.001      -0.001      -0.001      -0.001      -0.001      -0.001      -0.001

  Specific indirect 43
    OBGEST
    PRECAREM
    BMI
    SOCADV
    OTHM             0.000       0.000       0.000       0.000       0.000       0.000       0.000

  Specific indirect 44
    OBGEST
    PAYER
    FEDUC
    FAGE
    SOCADV
    OTHM             0.000       0.000       0.000       0.000       0.000       0.000       0.000

  Specific indirect 45
    OBGEST
    WIC
    MEDUC
    CIG0
    SOCADV
    OTHM             0.000       0.000       0.000       0.000       0.000       0.000       0.000

  Specific indirect 46
    OBGEST
    WIC
    MAGE
    CIG0
    SOCADV
    OTHM             0.000       0.000       0.000       0.000       0.000       0.000       0.000

  Specific indirect 47
    OBGEST
    PRGBP
    PAYER
    FEDUC
    SOCADV
    OTHM             0.000       0.000       0.000       0.000       0.001       0.001       0.001

  Specific indirect 48
    OBGEST
    PRGBP
    PAYER
    FAGE
    SOCADV
    OTHM             0.000       0.000       0.000       0.000       0.000       0.000       0.000

  Specific indirect 49
    OBGEST
    PRGBP
    MEDUC
    CIG0
    SOCADV
    OTHM             0.000       0.000       0.000       0.000       0.000       0.000       0.000

  Specific indirect 50
    OBGEST
    PRGBP
    WIC
    MEDUC
    SOCADV
    OTHM             0.000       0.000       0.000       0.000       0.000       0.000       0.000

  Specific indirect 51
    OBGEST
    PRGBP
    WIC
    MAGE
    SOCADV
    OTHM             0.000       0.000       0.000       0.000       0.000       0.000       0.000

  Specific indirect 52
    OBGEST
    PRGBP
    MAGE
    CIG0
    SOCADV
    OTHM             0.000       0.000       0.000       0.000       0.000       0.000       0.000

  Specific indirect 53
    OBGEST
    PRGBP
    BMI
    MEDUC
    SOCADV
    OTHM            -0.007      -0.007      -0.007      -0.006      -0.006      -0.006      -0.006

  Specific indirect 54
    OBGEST
    PRGBP
    BMI
    CIG0
    SOCADV
    OTHM             0.000       0.000       0.000       0.000       0.000       0.000       0.000

  Specific indirect 55
    OBGEST
    PRGBP
    BMI
    MAGE
    SOCADV
    OTHM            -0.006      -0.006      -0.006      -0.006      -0.006      -0.006      -0.005

  Specific indirect 56
    OBGEST
    PRGDM
    PAYER
    FEDUC
    SOCADV
    OTHM             0.000       0.000       0.000       0.000       0.000       0.000       0.000

  Specific indirect 57
    OBGEST
    PRGDM
    PAYER
    FAGE
    SOCADV
    OTHM             0.000       0.000       0.000       0.000       0.000       0.000       0.000

  Specific indirect 58
    OBGEST
    PRGDM
    MEDUC
    CIG0
    SOCADV
    OTHM             0.000       0.000       0.000       0.000       0.000       0.000       0.000

  Specific indirect 59
    OBGEST
    PRGDM
    WIC
    MEDUC
    SOCADV
    OTHM             0.000       0.000       0.000       0.000       0.000       0.000       0.000

  Specific indirect 60
    OBGEST
    PRGDM
    WIC
    MAGE
    SOCADV
    OTHM             0.000       0.000       0.000       0.000       0.000       0.000       0.000

  Specific indirect 61
    OBGEST
    PRGDM
    MAGE
    CIG0
    SOCADV
    OTHM             0.000       0.000       0.000       0.000       0.000       0.000       0.000

  Specific indirect 62
    OBGEST
    PRGDM
    BMI
    MEDUC
    SOCADV
    OTHM            -0.003      -0.003      -0.003      -0.003      -0.003      -0.003      -0.003

  Specific indirect 63
    OBGEST
    PRGDM
    BMI
    CIG0
    SOCADV
    OTHM             0.000       0.000       0.000       0.000       0.000       0.000       0.000

  Specific indirect 64
    OBGEST
    PRGDM
    BMI
    MAGE
    SOCADV
    OTHM            -0.003      -0.003      -0.003      -0.003      -0.003      -0.003      -0.003

  Specific indirect 65
    OBGEST
    BMI
    MEDUC
    CIG0
    SOCADV
    OTHM             0.000       0.000       0.000       0.000       0.000       0.000       0.000

  Specific indirect 66
    OBGEST
    BMI
    MAGE
    CIG0
    SOCADV
    OTHM             0.000       0.000       0.000       0.000       0.000       0.000       0.000

  Specific indirect 67
    OBGEST
    PRECAREM
    PAYER
    FEDUC
    SOCADV
    OTHM             0.000       0.000       0.000       0.000       0.000       0.000       0.000

  Specific indirect 68
    OBGEST
    PRECAREM
    PAYER
    FAGE
    SOCADV
    OTHM             0.000       0.000       0.000       0.000       0.000       0.000       0.000

  Specific indirect 69
    OBGEST
    PRECAREM
    MEDUC
    CIG0
    SOCADV
    OTHM             0.000       0.000       0.000       0.000       0.000       0.000       0.000

  Specific indirect 70
    OBGEST
    PRECAREM
    WIC
    MEDUC
    SOCADV
    OTHM             0.000       0.000       0.000       0.000       0.000       0.000       0.000

  Specific indirect 71
    OBGEST
    PRECAREM
    WIC
    MAGE
    SOCADV
    OTHM             0.000       0.000       0.000       0.000       0.000       0.000       0.000

  Specific indirect 72
    OBGEST
    PRECAREM
    MAGE
    CIG0
    SOCADV
    OTHM             0.000       0.000       0.000       0.000       0.000       0.000       0.000

  Specific indirect 73
    OBGEST
    PRECAREM
    BMI
    MEDUC
    SOCADV
    OTHM             0.000       0.000       0.000       0.000       0.000       0.000       0.000

  Specific indirect 74
    OBGEST
    PRECAREM
    BMI
    CIG0
    SOCADV
    OTHM             0.000       0.000       0.000       0.000       0.000       0.000       0.000

  Specific indirect 75
    OBGEST
    PRECAREM
    BMI
    MAGE
    SOCADV
    OTHM             0.000       0.000       0.000       0.000       0.000       0.000       0.000

  Specific indirect 76
    OBGEST
    PRGBP
    PAYER
    FEDUC
    FAGE
    SOCADV
    OTHM             0.000       0.000       0.000       0.000       0.000       0.000       0.000

  Specific indirect 77
    OBGEST
    PRGBP
    WIC
    MEDUC
    CIG0
    SOCADV
    OTHM             0.000       0.000       0.000       0.000       0.000       0.000       0.000

  Specific indirect 78
    OBGEST
    PRGBP
    WIC
    MAGE
    CIG0
    SOCADV
    OTHM             0.000       0.000       0.000       0.000       0.000       0.000       0.000

  Specific indirect 79
    OBGEST
    PRGBP
    BMI
    MEDUC
    CIG0
    SOCADV
    OTHM             0.000       0.000       0.000       0.000       0.000       0.000       0.000

  Specific indirect 80
    OBGEST
    PRGBP
    BMI
    MAGE
    CIG0
    SOCADV
    OTHM             0.000       0.000       0.000       0.000       0.000       0.000       0.000

  Specific indirect 81
    OBGEST
    PRGDM
    PAYER
    FEDUC
    FAGE
    SOCADV
    OTHM             0.000       0.000       0.000       0.000       0.000       0.000       0.000

  Specific indirect 82
    OBGEST
    PRGDM
    WIC
    MEDUC
    CIG0
    SOCADV
    OTHM             0.000       0.000       0.000       0.000       0.000       0.000       0.000

  Specific indirect 83
    OBGEST
    PRGDM
    WIC
    MAGE
    CIG0
    SOCADV
    OTHM             0.000       0.000       0.000       0.000       0.000       0.000       0.000

  Specific indirect 84
    OBGEST
    PRGDM
    BMI
    MEDUC
    CIG0
    SOCADV
    OTHM             0.000       0.000       0.000       0.000       0.000       0.000       0.000

  Specific indirect 85
    OBGEST
    PRGDM
    BMI
    MAGE
    CIG0
    SOCADV
    OTHM             0.000       0.000       0.000       0.000       0.000       0.000       0.000

  Specific indirect 86
    OBGEST
    PRECAREM
    PAYER
    FEDUC
    FAGE
    SOCADV
    OTHM             0.000       0.000       0.000       0.000       0.000       0.000       0.000

  Specific indirect 87
    OBGEST
    PRECAREM
    WIC
    MEDUC
    CIG0
    SOCADV
    OTHM             0.000       0.000       0.000       0.000       0.000       0.000       0.000

  Specific indirect 88
    OBGEST
    PRECAREM
    WIC
    MAGE
    CIG0
    SOCADV
    OTHM             0.000       0.000       0.000       0.000       0.000       0.000       0.000

  Specific indirect 89
    OBGEST
    PRECAREM
    BMI
    MEDUC
    CIG0
    SOCADV
    OTHM             0.000       0.000       0.000       0.000       0.000       0.000       0.000

  Specific indirect 90
    OBGEST
    PRECAREM
    BMI
    MAGE
    CIG0
    SOCADV
    OTHM             0.000       0.000       0.000       0.000       0.000       0.000       0.000


Effects from AFRAMF to OBGEST via SOCADV

  Sum of indirect   -0.053      -0.052      -0.051      -0.048      -0.045      -0.045      -0.044

  Specific indirect 1
    OBGEST
    SOCADV
    AFRAMF          -0.091      -0.086      -0.083      -0.069      -0.055      -0.053      -0.047

  Specific indirect 2
    OBGEST
    PAYER
    SOCADV
    AFRAMF           0.004       0.006       0.006       0.011       0.016       0.017       0.018

  Specific indirect 3
    OBGEST
    MEDUC
    SOCADV
    AFRAMF           0.004       0.006       0.007       0.012       0.018       0.019       0.021

  Specific indirect 4
    OBGEST
    CIG0
    SOCADV
    AFRAMF          -0.004      -0.004      -0.003      -0.001       0.002       0.002       0.003

  Specific indirect 5
    OBGEST
    WIC
    SOCADV
    AFRAMF           0.000       0.002       0.002       0.007       0.011       0.012       0.013

  Specific indirect 6
    OBGEST
    PRGBP
    SOCADV
    AFRAMF          -0.053      -0.050      -0.049      -0.042      -0.035      -0.033      -0.031

  Specific indirect 7
    OBGEST
    PRGDM
    SOCADV
    AFRAMF          -0.011      -0.009      -0.008      -0.005      -0.001       0.000       0.001

  Specific indirect 8
    OBGEST
    FAGE
    SOCADV
    AFRAMF          -0.002      -0.001      -0.001       0.000       0.002       0.002       0.003

  Specific indirect 9
    OBGEST
    MAGE
    SOCADV
    AFRAMF          -0.006      -0.005      -0.005      -0.002       0.000       0.001       0.002

  Specific indirect 10
    OBGEST
    MHT
    SOCADV
    AFRAMF          -0.005      -0.005      -0.005      -0.005      -0.004      -0.004      -0.004

  Specific indirect 11
    OBGEST
    BMI
    SOCADV
    AFRAMF           0.030       0.031       0.031       0.034       0.036       0.036       0.037

  Specific indirect 12
    OBGEST
    PRECAREM
    SOCADV
    AFRAMF           0.000       0.000       0.000       0.001       0.001       0.001       0.002

  Specific indirect 13
    OBGEST
    PAYER
    FEDUC
    SOCADV
    AFRAMF          -0.001      -0.001      -0.001      -0.001       0.000       0.000       0.000

  Specific indirect 14
    OBGEST
    PAYER
    FAGE
    SOCADV
    AFRAMF           0.000       0.000       0.000       0.000       0.000       0.000       0.000

  Specific indirect 15
    OBGEST
    MEDUC
    CIG0
    SOCADV
    AFRAMF           0.000       0.000       0.000       0.000       0.001       0.001       0.001

  Specific indirect 16
    OBGEST
    WIC
    MEDUC
    SOCADV
    AFRAMF          -0.001       0.000       0.000       0.000       0.000       0.000       0.000

  Specific indirect 17
    OBGEST
    WIC
    MAGE
    SOCADV
    AFRAMF           0.000       0.000       0.000       0.000       0.001       0.001       0.001

  Specific indirect 18
    OBGEST
    PRGBP
    PAYER
    SOCADV
    AFRAMF           0.005       0.006       0.007       0.009       0.011       0.012       0.013

  Specific indirect 19
    OBGEST
    PRGBP
    MEDUC
    SOCADV
    AFRAMF           0.005       0.006       0.007       0.009       0.012       0.013       0.014

  Specific indirect 20
    OBGEST
    PRGBP
    CIG0
    SOCADV
    AFRAMF          -0.003      -0.003      -0.002      -0.001       0.000       0.000       0.001

  Specific indirect 21
    OBGEST
    PRGBP
    WIC
    SOCADV
    AFRAMF           0.004       0.005       0.005       0.007       0.009       0.010       0.011

  Specific indirect 22
    OBGEST
    PRGBP
    FAGE
    SOCADV
    AFRAMF          -0.004      -0.004      -0.004      -0.003      -0.002      -0.002      -0.002

  Specific indirect 23
    OBGEST
    PRGBP
    MAGE
    SOCADV
    AFRAMF           0.006       0.007       0.007       0.008       0.010       0.010       0.010

  Specific indirect 24
    OBGEST
    PRGBP
    MHT
    SOCADV
    AFRAMF           0.001       0.001       0.001       0.001       0.001       0.001       0.001

  Specific indirect 25
    OBGEST
    PRGBP
    BMI
    SOCADV
    AFRAMF          -0.027      -0.026      -0.026      -0.025      -0.024      -0.024      -0.023

  Specific indirect 26
    OBGEST
    PRGDM
    PAYER
    SOCADV
    AFRAMF          -0.001      -0.001       0.000       0.001       0.002       0.002       0.003

  Specific indirect 27
    OBGEST
    PRGDM
    MEDUC
    SOCADV
    AFRAMF          -0.002      -0.002      -0.002       0.000       0.001       0.002       0.002

  Specific indirect 28
    OBGEST
    PRGDM
    CIG0
    SOCADV
    AFRAMF          -0.004      -0.004      -0.004      -0.003      -0.003      -0.002      -0.002

  Specific indirect 29
    OBGEST
    PRGDM
    WIC
    SOCADV
    AFRAMF          -0.002      -0.002      -0.002      -0.001       0.000       0.001       0.001

  Specific indirect 30
    OBGEST
    PRGDM
    FAGE
    SOCADV
    AFRAMF           0.000       0.001       0.001       0.001       0.001       0.001       0.002

  Specific indirect 31
    OBGEST
    PRGDM
    MAGE
    SOCADV
    AFRAMF           0.013       0.013       0.013       0.014       0.015       0.015       0.015

  Specific indirect 32
    OBGEST
    PRGDM
    MHT
    SOCADV
    AFRAMF          -0.002      -0.002      -0.002      -0.001      -0.001      -0.001      -0.001

  Specific indirect 33
    OBGEST
    PRGDM
    BMI
    SOCADV
    AFRAMF          -0.013      -0.013      -0.012      -0.012      -0.011      -0.011      -0.011

  Specific indirect 34
    OBGEST
    MAGE
    CIG0
    SOCADV
    AFRAMF           0.000       0.000       0.000       0.000       0.000       0.000       0.000

  Specific indirect 35
    OBGEST
    BMI
    MEDUC
    SOCADV
    AFRAMF          -0.013      -0.012      -0.012      -0.011      -0.010      -0.010      -0.010

  Specific indirect 36
    OBGEST
    BMI
    CIG0
    SOCADV
    AFRAMF          -0.001      -0.001      -0.001      -0.001       0.000       0.000       0.000

  Specific indirect 37
    OBGEST
    BMI
    MAGE
    SOCADV
    AFRAMF          -0.011      -0.011      -0.011      -0.010      -0.009      -0.009      -0.009

  Specific indirect 38
    OBGEST
    PRECAREM
    PAYER
    SOCADV
    AFRAMF           0.004       0.004       0.004       0.004       0.004       0.004       0.004

  Specific indirect 39
    OBGEST
    PRECAREM
    MEDUC
    SOCADV
    AFRAMF           0.001       0.002       0.002       0.002       0.002       0.002       0.002

  Specific indirect 40
    OBGEST
    PRECAREM
    CIG0
    SOCADV
    AFRAMF           0.000       0.000       0.000       0.000       0.001       0.001       0.001

  Specific indirect 41
    OBGEST
    PRECAREM
    WIC
    SOCADV
    AFRAMF          -0.002      -0.002      -0.002      -0.002      -0.002      -0.002      -0.001

  Specific indirect 42
    OBGEST
    PRECAREM
    MAGE
    SOCADV
    AFRAMF           0.001       0.001       0.001       0.001       0.001       0.001       0.001

  Specific indirect 43
    OBGEST
    PRECAREM
    BMI
    SOCADV
    AFRAMF           0.000       0.000       0.000       0.000       0.000       0.000       0.000

  Specific indirect 44
    OBGEST
    PAYER
    FEDUC
    FAGE
    SOCADV
    AFRAMF           0.000       0.000       0.000       0.000       0.000       0.000       0.000

  Specific indirect 45
    OBGEST
    WIC
    MEDUC
    CIG0
    SOCADV
    AFRAMF           0.000       0.000       0.000       0.000       0.000       0.000       0.000

  Specific indirect 46
    OBGEST
    WIC
    MAGE
    CIG0
    SOCADV
    AFRAMF           0.000       0.000       0.000       0.000       0.000       0.000       0.000

  Specific indirect 47
    OBGEST
    PRGBP
    PAYER
    FEDUC
    SOCADV
    AFRAMF          -0.001      -0.001      -0.001      -0.001       0.000       0.000       0.000

  Specific indirect 48
    OBGEST
    PRGBP
    PAYER
    FAGE
    SOCADV
    AFRAMF           0.000       0.000       0.000       0.000       0.000       0.000       0.000

  Specific indirect 49
    OBGEST
    PRGBP
    MEDUC
    CIG0
    SOCADV
    AFRAMF           0.000       0.000       0.000       0.000       0.000       0.000       0.001

  Specific indirect 50
    OBGEST
    PRGBP
    WIC
    MEDUC
    SOCADV
    AFRAMF          -0.001       0.000       0.000       0.000       0.000       0.000       0.000

  Specific indirect 51
    OBGEST
    PRGBP
    WIC
    MAGE
    SOCADV
    AFRAMF           0.000       0.000       0.000       0.000       0.001       0.001       0.001

  Specific indirect 52
    OBGEST
    PRGBP
    MAGE
    CIG0
    SOCADV
    AFRAMF           0.000       0.000       0.000       0.000       0.000       0.000       0.000

  Specific indirect 53
    OBGEST
    PRGBP
    BMI
    MEDUC
    SOCADV
    AFRAMF           0.007       0.008       0.008       0.008       0.009       0.009       0.009

  Specific indirect 54
    OBGEST
    PRGBP
    BMI
    CIG0
    SOCADV
    AFRAMF           0.000       0.000       0.000       0.000       0.001       0.001       0.001

  Specific indirect 55
    OBGEST
    PRGBP
    BMI
    MAGE
    SOCADV
    AFRAMF           0.007       0.007       0.007       0.007       0.008       0.008       0.008

  Specific indirect 56
    OBGEST
    PRGDM
    PAYER
    FEDUC
    SOCADV
    AFRAMF           0.000       0.000       0.000       0.000       0.000       0.000       0.000

  Specific indirect 57
    OBGEST
    PRGDM
    PAYER
    FAGE
    SOCADV
    AFRAMF           0.000       0.000       0.000       0.000       0.000       0.000       0.000

  Specific indirect 58
    OBGEST
    PRGDM
    MEDUC
    CIG0
    SOCADV
    AFRAMF           0.000       0.000       0.000       0.000       0.000       0.000       0.000

  Specific indirect 59
    OBGEST
    PRGDM
    WIC
    MEDUC
    SOCADV
    AFRAMF           0.000       0.000       0.000       0.000       0.000       0.000       0.000

  Specific indirect 60
    OBGEST
    PRGDM
    WIC
    MAGE
    SOCADV
    AFRAMF           0.000       0.000       0.000       0.000       0.000       0.000       0.000

  Specific indirect 61
    OBGEST
    PRGDM
    MAGE
    CIG0
    SOCADV
    AFRAMF           0.000       0.000       0.000       0.000       0.000       0.000       0.000

  Specific indirect 62
    OBGEST
    PRGDM
    BMI
    MEDUC
    SOCADV
    AFRAMF           0.003       0.004       0.004       0.004       0.004       0.004       0.004

  Specific indirect 63
    OBGEST
    PRGDM
    BMI
    CIG0
    SOCADV
    AFRAMF           0.000       0.000       0.000       0.000       0.000       0.000       0.000

  Specific indirect 64
    OBGEST
    PRGDM
    BMI
    MAGE
    SOCADV
    AFRAMF           0.003       0.003       0.003       0.004       0.004       0.004       0.004

  Specific indirect 65
    OBGEST
    BMI
    MEDUC
    CIG0
    SOCADV
    AFRAMF           0.000       0.000       0.000       0.000       0.000       0.000       0.000

  Specific indirect 66
    OBGEST
    BMI
    MAGE
    CIG0
    SOCADV
    AFRAMF           0.000       0.000       0.000       0.000       0.000       0.000       0.000

  Specific indirect 67
    OBGEST
    PRECAREM
    PAYER
    FEDUC
    SOCADV
    AFRAMF           0.000       0.000       0.000       0.000       0.000       0.000       0.000

  Specific indirect 68
    OBGEST
    PRECAREM
    PAYER
    FAGE
    SOCADV
    AFRAMF           0.000       0.000       0.000       0.000       0.000       0.000       0.000

  Specific indirect 69
    OBGEST
    PRECAREM
    MEDUC
    CIG0
    SOCADV
    AFRAMF           0.000       0.000       0.000       0.000       0.000       0.000       0.000

  Specific indirect 70
    OBGEST
    PRECAREM
    WIC
    MEDUC
    SOCADV
    AFRAMF           0.000       0.000       0.000       0.000       0.000       0.000       0.000

  Specific indirect 71
    OBGEST
    PRECAREM
    WIC
    MAGE
    SOCADV
    AFRAMF           0.000       0.000       0.000       0.000       0.000       0.000       0.000

  Specific indirect 72
    OBGEST
    PRECAREM
    MAGE
    CIG0
    SOCADV
    AFRAMF           0.000       0.000       0.000       0.000       0.000       0.000       0.000

  Specific indirect 73
    OBGEST
    PRECAREM
    BMI
    MEDUC
    SOCADV
    AFRAMF           0.000       0.000       0.000       0.000       0.000       0.000       0.000

  Specific indirect 74
    OBGEST
    PRECAREM
    BMI
    CIG0
    SOCADV
    AFRAMF           0.000       0.000       0.000       0.000       0.000       0.000       0.000

  Specific indirect 75
    OBGEST
    PRECAREM
    BMI
    MAGE
    SOCADV
    AFRAMF           0.000       0.000       0.000       0.000       0.000       0.000       0.000

  Specific indirect 76
    OBGEST
    PRGBP
    PAYER
    FEDUC
    FAGE
    SOCADV
    AFRAMF           0.000       0.000       0.000       0.000       0.000       0.000       0.000

  Specific indirect 77
    OBGEST
    PRGBP
    WIC
    MEDUC
    CIG0
    SOCADV
    AFRAMF           0.000       0.000       0.000       0.000       0.000       0.000       0.000

  Specific indirect 78
    OBGEST
    PRGBP
    WIC
    MAGE
    CIG0
    SOCADV
    AFRAMF           0.000       0.000       0.000       0.000       0.000       0.000       0.000

  Specific indirect 79
    OBGEST
    PRGBP
    BMI
    MEDUC
    CIG0
    SOCADV
    AFRAMF           0.000       0.000       0.000       0.000       0.000       0.000       0.000

  Specific indirect 80
    OBGEST
    PRGBP
    BMI
    MAGE
    CIG0
    SOCADV
    AFRAMF           0.000       0.000       0.000       0.000       0.000       0.000       0.000

  Specific indirect 81
    OBGEST
    PRGDM
    PAYER
    FEDUC
    FAGE
    SOCADV
    AFRAMF           0.000       0.000       0.000       0.000       0.000       0.000       0.000

  Specific indirect 82
    OBGEST
    PRGDM
    WIC
    MEDUC
    CIG0
    SOCADV
    AFRAMF           0.000       0.000       0.000       0.000       0.000       0.000       0.000

  Specific indirect 83
    OBGEST
    PRGDM
    WIC
    MAGE
    CIG0
    SOCADV
    AFRAMF           0.000       0.000       0.000       0.000       0.000       0.000       0.000

  Specific indirect 84
    OBGEST
    PRGDM
    BMI
    MEDUC
    CIG0
    SOCADV
    AFRAMF           0.000       0.000       0.000       0.000       0.000       0.000       0.000

  Specific indirect 85
    OBGEST
    PRGDM
    BMI
    MAGE
    CIG0
    SOCADV
    AFRAMF           0.000       0.000       0.000       0.000       0.000       0.000       0.000

  Specific indirect 86
    OBGEST
    PRECAREM
    PAYER
    FEDUC
    FAGE
    SOCADV
    AFRAMF           0.000       0.000       0.000       0.000       0.000       0.000       0.000

  Specific indirect 87
    OBGEST
    PRECAREM
    WIC
    MEDUC
    CIG0
    SOCADV
    AFRAMF           0.000       0.000       0.000       0.000       0.000       0.000       0.000

  Specific indirect 88
    OBGEST
    PRECAREM
    WIC
    MAGE
    CIG0
    SOCADV
    AFRAMF           0.000       0.000       0.000       0.000       0.000       0.000       0.000

  Specific indirect 89
    OBGEST
    PRECAREM
    BMI
    MEDUC
    CIG0
    SOCADV
    AFRAMF           0.000       0.000       0.000       0.000       0.000       0.000       0.000

  Specific indirect 90
    OBGEST
    PRECAREM
    BMI
    MAGE
    CIG0
    SOCADV
    AFRAMF           0.000       0.000       0.000       0.000       0.000       0.000       0.000


Effects from FHISP to OBGEST via SOCADV

  Sum of indirect   -0.044      -0.043      -0.043      -0.040      -0.038      -0.038      -0.037

  Specific indirect 1
    OBGEST
    SOCADV
    FHISP           -0.077      -0.072      -0.069      -0.058      -0.046      -0.044      -0.040

  Specific indirect 2
    OBGEST
    PAYER
    SOCADV
    FHISP            0.003       0.005       0.005       0.009       0.013       0.014       0.015

  Specific indirect 3
    OBGEST
    MEDUC
    SOCADV
    FHISP            0.004       0.005       0.006       0.010       0.015       0.016       0.017

  Specific indirect 4
    OBGEST
    CIG0
    SOCADV
    FHISP           -0.004      -0.003      -0.003      -0.001       0.001       0.002       0.002

  Specific indirect 5
    OBGEST
    WIC
    SOCADV
    FHISP            0.000       0.001       0.002       0.006       0.009       0.010       0.011

  Specific indirect 6
    OBGEST
    PRGBP
    SOCADV
    FHISP           -0.045      -0.042      -0.041      -0.035      -0.029      -0.028      -0.026

  Specific indirect 7
    OBGEST
    PRGDM
    SOCADV
    FHISP           -0.009      -0.007      -0.007      -0.004      -0.001       0.000       0.001

  Specific indirect 8
    OBGEST
    FAGE
    SOCADV
    FHISP           -0.002      -0.001      -0.001       0.000       0.002       0.002       0.002

  Specific indirect 9
    OBGEST
    MAGE
    SOCADV
    FHISP           -0.005      -0.005      -0.004      -0.002       0.000       0.001       0.002

  Specific indirect 10
    OBGEST
    MHT
    SOCADV
    FHISP           -0.004      -0.004      -0.004      -0.004      -0.004      -0.004      -0.004

  Specific indirect 11
    OBGEST
    BMI
    SOCADV
    FHISP            0.026       0.026       0.026       0.028       0.030       0.030       0.031

  Specific indirect 12
    OBGEST
    PRECAREM
    SOCADV
    FHISP            0.000       0.000       0.000       0.001       0.001       0.001       0.001

  Specific indirect 13
    OBGEST
    PAYER
    FEDUC
    SOCADV
    FHISP           -0.001      -0.001      -0.001      -0.001       0.000       0.000       0.000

  Specific indirect 14
    OBGEST
    PAYER
    FAGE
    SOCADV
    FHISP            0.000       0.000       0.000       0.000       0.000       0.000       0.000

  Specific indirect 15
    OBGEST
    MEDUC
    CIG0
    SOCADV
    FHISP            0.000       0.000       0.000       0.000       0.001       0.001       0.001

  Specific indirect 16
    OBGEST
    WIC
    MEDUC
    SOCADV
    FHISP           -0.001       0.000       0.000       0.000       0.000       0.000       0.000

  Specific indirect 17
    OBGEST
    WIC
    MAGE
    SOCADV
    FHISP            0.000       0.000       0.000       0.000       0.001       0.001       0.001

  Specific indirect 18
    OBGEST
    PRGBP
    PAYER
    SOCADV
    FHISP            0.004       0.005       0.005       0.007       0.009       0.010       0.011

  Specific indirect 19
    OBGEST
    PRGBP
    MEDUC
    SOCADV
    FHISP            0.004       0.005       0.006       0.008       0.010       0.010       0.012

  Specific indirect 20
    OBGEST
    PRGBP
    CIG0
    SOCADV
    FHISP           -0.003      -0.002      -0.002      -0.001       0.000       0.000       0.001

  Specific indirect 21
    OBGEST
    PRGBP
    WIC
    SOCADV
    FHISP            0.003       0.004       0.004       0.006       0.008       0.008       0.009

  Specific indirect 22
    OBGEST
    PRGBP
    FAGE
    SOCADV
    FHISP           -0.004      -0.003      -0.003      -0.003      -0.002      -0.002      -0.002

  Specific indirect 23
    OBGEST
    PRGBP
    MAGE
    SOCADV
    FHISP            0.005       0.006       0.006       0.007       0.008       0.008       0.009

  Specific indirect 24
    OBGEST
    PRGBP
    MHT
    SOCADV
    FHISP            0.001       0.001       0.001       0.001       0.001       0.001       0.001

  Specific indirect 25
    OBGEST
    PRGBP
    BMI
    SOCADV
    FHISP           -0.022      -0.022      -0.022      -0.021      -0.020      -0.020      -0.020

  Specific indirect 26
    OBGEST
    PRGDM
    PAYER
    SOCADV
    FHISP           -0.001      -0.001       0.000       0.001       0.002       0.002       0.002

  Specific indirect 27
    OBGEST
    PRGDM
    MEDUC
    SOCADV
    FHISP           -0.002      -0.001      -0.001       0.000       0.001       0.001       0.002

  Specific indirect 28
    OBGEST
    PRGDM
    CIG0
    SOCADV
    FHISP           -0.004      -0.003      -0.003      -0.003      -0.002      -0.002      -0.002

  Specific indirect 29
    OBGEST
    PRGDM
    WIC
    SOCADV
    FHISP           -0.002      -0.002      -0.001      -0.001       0.000       0.001       0.001

  Specific indirect 30
    OBGEST
    PRGDM
    FAGE
    SOCADV
    FHISP            0.000       0.000       0.001       0.001       0.001       0.001       0.001

  Specific indirect 31
    OBGEST
    PRGDM
    MAGE
    SOCADV
    FHISP            0.011       0.011       0.011       0.012       0.012       0.013       0.013

  Specific indirect 32
    OBGEST
    PRGDM
    MHT
    SOCADV
    FHISP           -0.001      -0.001      -0.001      -0.001      -0.001      -0.001      -0.001

  Specific indirect 33
    OBGEST
    PRGDM
    BMI
    SOCADV
    FHISP           -0.011      -0.011      -0.010      -0.010      -0.009      -0.009      -0.009

  Specific indirect 34
    OBGEST
    MAGE
    CIG0
    SOCADV
    FHISP            0.000       0.000       0.000       0.000       0.000       0.000       0.000

  Specific indirect 35
    OBGEST
    BMI
    MEDUC
    SOCADV
    FHISP           -0.010      -0.010      -0.010      -0.009      -0.009      -0.008      -0.008

  Specific indirect 36
    OBGEST
    BMI
    CIG0
    SOCADV
    FHISP           -0.001      -0.001      -0.001       0.000       0.000       0.000       0.000

  Specific indirect 37
    OBGEST
    BMI
    MAGE
    SOCADV
    FHISP           -0.009      -0.009      -0.009      -0.008      -0.008      -0.008      -0.008

  Specific indirect 38
    OBGEST
    PRECAREM
    PAYER
    SOCADV
    FHISP            0.003       0.003       0.003       0.003       0.004       0.004       0.004

  Specific indirect 39
    OBGEST
    PRECAREM
    MEDUC
    SOCADV
    FHISP            0.001       0.001       0.001       0.001       0.002       0.002       0.002

  Specific indirect 40
    OBGEST
    PRECAREM
    CIG0
    SOCADV
    FHISP            0.000       0.000       0.000       0.000       0.000       0.001       0.001

  Specific indirect 41
    OBGEST
    PRECAREM
    WIC
    SOCADV
    FHISP           -0.002      -0.002      -0.002      -0.001      -0.001      -0.001      -0.001

  Specific indirect 42
    OBGEST
    PRECAREM
    MAGE
    SOCADV
    FHISP            0.001       0.001       0.001       0.001       0.001       0.001       0.001

  Specific indirect 43
    OBGEST
    PRECAREM
    BMI
    SOCADV
    FHISP            0.000       0.000       0.000       0.000       0.000       0.000       0.000

  Specific indirect 44
    OBGEST
    PAYER
    FEDUC
    FAGE
    SOCADV
    FHISP            0.000       0.000       0.000       0.000       0.000       0.000       0.000

  Specific indirect 45
    OBGEST
    WIC
    MEDUC
    CIG0
    SOCADV
    FHISP            0.000       0.000       0.000       0.000       0.000       0.000       0.000

  Specific indirect 46
    OBGEST
    WIC
    MAGE
    CIG0
    SOCADV
    FHISP            0.000       0.000       0.000       0.000       0.000       0.000       0.000

  Specific indirect 47
    OBGEST
    PRGBP
    PAYER
    FEDUC
    SOCADV
    FHISP           -0.001      -0.001      -0.001       0.000       0.000       0.000       0.000

  Specific indirect 48
    OBGEST
    PRGBP
    PAYER
    FAGE
    SOCADV
    FHISP            0.000       0.000       0.000       0.000       0.000       0.000       0.000

  Specific indirect 49
    OBGEST
    PRGBP
    MEDUC
    CIG0
    SOCADV
    FHISP            0.000       0.000       0.000       0.000       0.000       0.000       0.000

  Specific indirect 50
    OBGEST
    PRGBP
    WIC
    MEDUC
    SOCADV
    FHISP            0.000       0.000       0.000       0.000       0.000       0.000       0.000

  Specific indirect 51
    OBGEST
    PRGBP
    WIC
    MAGE
    SOCADV
    FHISP            0.000       0.000       0.000       0.000       0.000       0.000       0.001

  Specific indirect 52
    OBGEST
    PRGBP
    MAGE
    CIG0
    SOCADV
    FHISP            0.000       0.000       0.000       0.000       0.000       0.000       0.000

  Specific indirect 53
    OBGEST
    PRGBP
    BMI
    MEDUC
    SOCADV
    FHISP            0.006       0.006       0.006       0.007       0.007       0.007       0.008

  Specific indirect 54
    OBGEST
    PRGBP
    BMI
    CIG0
    SOCADV
    FHISP            0.000       0.000       0.000       0.000       0.000       0.000       0.001

  Specific indirect 55
    OBGEST
    PRGBP
    BMI
    MAGE
    SOCADV
    FHISP            0.006       0.006       0.006       0.006       0.006       0.007       0.007

  Specific indirect 56
    OBGEST
    PRGDM
    PAYER
    FEDUC
    SOCADV
    FHISP            0.000       0.000       0.000       0.000       0.000       0.000       0.000

  Specific indirect 57
    OBGEST
    PRGDM
    PAYER
    FAGE
    SOCADV
    FHISP            0.000       0.000       0.000       0.000       0.000       0.000       0.000

  Specific indirect 58
    OBGEST
    PRGDM
    MEDUC
    CIG0
    SOCADV
    FHISP            0.000       0.000       0.000       0.000       0.000       0.000       0.000

  Specific indirect 59
    OBGEST
    PRGDM
    WIC
    MEDUC
    SOCADV
    FHISP            0.000       0.000       0.000       0.000       0.000       0.000       0.000

  Specific indirect 60
    OBGEST
    PRGDM
    WIC
    MAGE
    SOCADV
    FHISP            0.000       0.000       0.000       0.000       0.000       0.000       0.000

  Specific indirect 61
    OBGEST
    PRGDM
    MAGE
    CIG0
    SOCADV
    FHISP            0.000       0.000       0.000       0.000       0.000       0.000       0.000

  Specific indirect 62
    OBGEST
    PRGDM
    BMI
    MEDUC
    SOCADV
    FHISP            0.003       0.003       0.003       0.003       0.004       0.004       0.004

  Specific indirect 63
    OBGEST
    PRGDM
    BMI
    CIG0
    SOCADV
    FHISP            0.000       0.000       0.000       0.000       0.000       0.000       0.000

  Specific indirect 64
    OBGEST
    PRGDM
    BMI
    MAGE
    SOCADV
    FHISP            0.003       0.003       0.003       0.003       0.003       0.003       0.003

  Specific indirect 65
    OBGEST
    BMI
    MEDUC
    CIG0
    SOCADV
    FHISP            0.000       0.000       0.000       0.000       0.000       0.000       0.000

  Specific indirect 66
    OBGEST
    BMI
    MAGE
    CIG0
    SOCADV
    FHISP            0.000       0.000       0.000       0.000       0.000       0.000       0.000

  Specific indirect 67
    OBGEST
    PRECAREM
    PAYER
    FEDUC
    SOCADV
    FHISP            0.000       0.000       0.000       0.000       0.000       0.000       0.000

  Specific indirect 68
    OBGEST
    PRECAREM
    PAYER
    FAGE
    SOCADV
    FHISP            0.000       0.000       0.000       0.000       0.000       0.000       0.000

  Specific indirect 69
    OBGEST
    PRECAREM
    MEDUC
    CIG0
    SOCADV
    FHISP            0.000       0.000       0.000       0.000       0.000       0.000       0.000

  Specific indirect 70
    OBGEST
    PRECAREM
    WIC
    MEDUC
    SOCADV
    FHISP            0.000       0.000       0.000       0.000       0.000       0.000       0.000

  Specific indirect 71
    OBGEST
    PRECAREM
    WIC
    MAGE
    SOCADV
    FHISP            0.000       0.000       0.000       0.000       0.000       0.000       0.000

  Specific indirect 72
    OBGEST
    PRECAREM
    MAGE
    CIG0
    SOCADV
    FHISP            0.000       0.000       0.000       0.000       0.000       0.000       0.000

  Specific indirect 73
    OBGEST
    PRECAREM
    BMI
    MEDUC
    SOCADV
    FHISP            0.000       0.000       0.000       0.000       0.000       0.000       0.000

  Specific indirect 74
    OBGEST
    PRECAREM
    BMI
    CIG0
    SOCADV
    FHISP            0.000       0.000       0.000       0.000       0.000       0.000       0.000

  Specific indirect 75
    OBGEST
    PRECAREM
    BMI
    MAGE
    SOCADV
    FHISP            0.000       0.000       0.000       0.000       0.000       0.000       0.000

  Specific indirect 76
    OBGEST
    PRGBP
    PAYER
    FEDUC
    FAGE
    SOCADV
    FHISP            0.000       0.000       0.000       0.000       0.000       0.000       0.000

  Specific indirect 77
    OBGEST
    PRGBP
    WIC
    MEDUC
    CIG0
    SOCADV
    FHISP            0.000       0.000       0.000       0.000       0.000       0.000       0.000

  Specific indirect 78
    OBGEST
    PRGBP
    WIC
    MAGE
    CIG0
    SOCADV
    FHISP            0.000       0.000       0.000       0.000       0.000       0.000       0.000

  Specific indirect 79
    OBGEST
    PRGBP
    BMI
    MEDUC
    CIG0
    SOCADV
    FHISP            0.000       0.000       0.000       0.000       0.000       0.000       0.000

  Specific indirect 80
    OBGEST
    PRGBP
    BMI
    MAGE
    CIG0
    SOCADV
    FHISP            0.000       0.000       0.000       0.000       0.000       0.000       0.000

  Specific indirect 81
    OBGEST
    PRGDM
    PAYER
    FEDUC
    FAGE
    SOCADV
    FHISP            0.000       0.000       0.000       0.000       0.000       0.000       0.000

  Specific indirect 82
    OBGEST
    PRGDM
    WIC
    MEDUC
    CIG0
    SOCADV
    FHISP            0.000       0.000       0.000       0.000       0.000       0.000       0.000

  Specific indirect 83
    OBGEST
    PRGDM
    WIC
    MAGE
    CIG0
    SOCADV
    FHISP            0.000       0.000       0.000       0.000       0.000       0.000       0.000

  Specific indirect 84
    OBGEST
    PRGDM
    BMI
    MEDUC
    CIG0
    SOCADV
    FHISP            0.000       0.000       0.000       0.000       0.000       0.000       0.000

  Specific indirect 85
    OBGEST
    PRGDM
    BMI
    MAGE
    CIG0
    SOCADV
    FHISP            0.000       0.000       0.000       0.000       0.000       0.000       0.000

  Specific indirect 86
    OBGEST
    PRECAREM
    PAYER
    FEDUC
    FAGE
    SOCADV
    FHISP            0.000       0.000       0.000       0.000       0.000       0.000       0.000

  Specific indirect 87
    OBGEST
    PRECAREM
    WIC
    MEDUC
    CIG0
    SOCADV
    FHISP            0.000       0.000       0.000       0.000       0.000       0.000       0.000

  Specific indirect 88
    OBGEST
    PRECAREM
    WIC
    MAGE
    CIG0
    SOCADV
    FHISP            0.000       0.000       0.000       0.000       0.000       0.000       0.000

  Specific indirect 89
    OBGEST
    PRECAREM
    BMI
    MEDUC
    CIG0
    SOCADV
    FHISP            0.000       0.000       0.000       0.000       0.000       0.000       0.000

  Specific indirect 90
    OBGEST
    PRECAREM
    BMI
    MAGE
    CIG0
    SOCADV
    FHISP            0.000       0.000       0.000       0.000       0.000       0.000       0.000


Effects from OTHF to OBGEST via SOCADV

  Sum of indirect    0.000       0.000       0.000       0.001       0.002       0.002       0.003

  Specific indirect 1
    OBGEST
    SOCADV
    OTHF             0.000       0.000       0.000       0.002       0.003       0.003       0.004

  Specific indirect 2
    OBGEST
    PAYER
    SOCADV
    OTHF            -0.001      -0.001      -0.001       0.000       0.000       0.000       0.000

  Specific indirect 3
    OBGEST
    MEDUC
    SOCADV
    OTHF            -0.001      -0.001      -0.001       0.000       0.000       0.000       0.000

  Specific indirect 4
    OBGEST
    CIG0
    SOCADV
    OTHF             0.000       0.000       0.000       0.000       0.000       0.000       0.000

  Specific indirect 5
    OBGEST
    WIC
    SOCADV
    OTHF             0.000       0.000       0.000       0.000       0.000       0.000       0.000

  Specific indirect 6
    OBGEST
    PRGBP
    SOCADV
    OTHF             0.000       0.000       0.000       0.001       0.002       0.002       0.002

  Specific indirect 7
    OBGEST
    PRGDM
    SOCADV
    OTHF             0.000       0.000       0.000       0.000       0.000       0.000       0.000

  Specific indirect 8
    OBGEST
    FAGE
    SOCADV
    OTHF             0.000       0.000       0.000       0.000       0.000       0.000       0.000

  Specific indirect 9
    OBGEST
    MAGE
    SOCADV
    OTHF             0.000       0.000       0.000       0.000       0.000       0.000       0.000

  Specific indirect 10
    OBGEST
    MHT
    SOCADV
    OTHF             0.000       0.000       0.000       0.000       0.000       0.000       0.000

  Specific indirect 11
    OBGEST
    BMI
    SOCADV
    OTHF            -0.002      -0.002      -0.001      -0.001       0.000       0.000       0.000

  Specific indirect 12
    OBGEST
    PRECAREM
    SOCADV
    OTHF             0.000       0.000       0.000       0.000       0.000       0.000       0.000

  Specific indirect 13
    OBGEST
    PAYER
    FEDUC
    SOCADV
    OTHF             0.000       0.000       0.000       0.000       0.000       0.000       0.000

  Specific indirect 14
    OBGEST
    PAYER
    FAGE
    SOCADV
    OTHF             0.000       0.000       0.000       0.000       0.000       0.000       0.000

  Specific indirect 15
    OBGEST
    MEDUC
    CIG0
    SOCADV
    OTHF             0.000       0.000       0.000       0.000       0.000       0.000       0.000

  Specific indirect 16
    OBGEST
    WIC
    MEDUC
    SOCADV
    OTHF             0.000       0.000       0.000       0.000       0.000       0.000       0.000

  Specific indirect 17
    OBGEST
    WIC
    MAGE
    SOCADV
    OTHF             0.000       0.000       0.000       0.000       0.000       0.000       0.000

  Specific indirect 18
    OBGEST
    PRGBP
    PAYER
    SOCADV
    OTHF            -0.001       0.000       0.000       0.000       0.000       0.000       0.000

  Specific indirect 19
    OBGEST
    PRGBP
    MEDUC
    SOCADV
    OTHF            -0.001       0.000       0.000       0.000       0.000       0.000       0.000

  Specific indirect 20
    OBGEST
    PRGBP
    CIG0
    SOCADV
    OTHF             0.000       0.000       0.000       0.000       0.000       0.000       0.000

  Specific indirect 21
    OBGEST
    PRGBP
    WIC
    SOCADV
    OTHF             0.000       0.000       0.000       0.000       0.000       0.000       0.000

  Specific indirect 22
    OBGEST
    PRGBP
    FAGE
    SOCADV
    OTHF             0.000       0.000       0.000       0.000       0.000       0.000       0.000

  Specific indirect 23
    OBGEST
    PRGBP
    MAGE
    SOCADV
    OTHF             0.000       0.000       0.000       0.000       0.000       0.000       0.000

  Specific indirect 24
    OBGEST
    PRGBP
    MHT
    SOCADV
    OTHF             0.000       0.000       0.000       0.000       0.000       0.000       0.000

  Specific indirect 25
    OBGEST
    PRGBP
    BMI
    SOCADV
    OTHF             0.000       0.000       0.000       0.001       0.001       0.001       0.001

  Specific indirect 26
    OBGEST
    PRGDM
    PAYER
    SOCADV
    OTHF             0.000       0.000       0.000       0.000       0.000       0.000       0.000

  Specific indirect 27
    OBGEST
    PRGDM
    MEDUC
    SOCADV
    OTHF             0.000       0.000       0.000       0.000       0.000       0.000       0.000

  Specific indirect 28
    OBGEST
    PRGDM
    CIG0
    SOCADV
    OTHF             0.000       0.000       0.000       0.000       0.000       0.000       0.000

  Specific indirect 29
    OBGEST
    PRGDM
    WIC
    SOCADV
    OTHF             0.000       0.000       0.000       0.000       0.000       0.000       0.000

  Specific indirect 30
    OBGEST
    PRGDM
    FAGE
    SOCADV
    OTHF             0.000       0.000       0.000       0.000       0.000       0.000       0.000

  Specific indirect 31
    OBGEST
    PRGDM
    MAGE
    SOCADV
    OTHF            -0.001      -0.001      -0.001       0.000       0.000       0.000       0.000

  Specific indirect 32
    OBGEST
    PRGDM
    MHT
    SOCADV
    OTHF             0.000       0.000       0.000       0.000       0.000       0.000       0.000

  Specific indirect 33
    OBGEST
    PRGDM
    BMI
    SOCADV
    OTHF             0.000       0.000       0.000       0.000       0.001       0.001       0.001

  Specific indirect 34
    OBGEST
    MAGE
    CIG0
    SOCADV
    OTHF             0.000       0.000       0.000       0.000       0.000       0.000       0.000

  Specific indirect 35
    OBGEST
    BMI
    MEDUC
    SOCADV
    OTHF             0.000       0.000       0.000       0.000       0.000       0.001       0.001

  Specific indirect 36
    OBGEST
    BMI
    CIG0
    SOCADV
    OTHF             0.000       0.000       0.000       0.000       0.000       0.000       0.000

  Specific indirect 37
    OBGEST
    BMI
    MAGE
    SOCADV
    OTHF             0.000       0.000       0.000       0.000       0.000       0.000       0.001

  Specific indirect 38
    OBGEST
    PRECAREM
    PAYER
    SOCADV
    OTHF             0.000       0.000       0.000       0.000       0.000       0.000       0.000

  Specific indirect 39
    OBGEST
    PRECAREM
    MEDUC
    SOCADV
    OTHF             0.000       0.000       0.000       0.000       0.000       0.000       0.000

  Specific indirect 40
    OBGEST
    PRECAREM
    CIG0
    SOCADV
    OTHF             0.000       0.000       0.000       0.000       0.000       0.000       0.000

  Specific indirect 41
    OBGEST
    PRECAREM
    WIC
    SOCADV
    OTHF             0.000       0.000       0.000       0.000       0.000       0.000       0.000

  Specific indirect 42
    OBGEST
    PRECAREM
    MAGE
    SOCADV
    OTHF             0.000       0.000       0.000       0.000       0.000       0.000       0.000

  Specific indirect 43
    OBGEST
    PRECAREM
    BMI
    SOCADV
    OTHF             0.000       0.000       0.000       0.000       0.000       0.000       0.000

  Specific indirect 44
    OBGEST
    PAYER
    FEDUC
    FAGE
    SOCADV
    OTHF             0.000       0.000       0.000       0.000       0.000       0.000       0.000

  Specific indirect 45
    OBGEST
    WIC
    MEDUC
    CIG0
    SOCADV
    OTHF             0.000       0.000       0.000       0.000       0.000       0.000       0.000

  Specific indirect 46
    OBGEST
    WIC
    MAGE
    CIG0
    SOCADV
    OTHF             0.000       0.000       0.000       0.000       0.000       0.000       0.000

  Specific indirect 47
    OBGEST
    PRGBP
    PAYER
    FEDUC
    SOCADV
    OTHF             0.000       0.000       0.000       0.000       0.000       0.000       0.000

  Specific indirect 48
    OBGEST
    PRGBP
    PAYER
    FAGE
    SOCADV
    OTHF             0.000       0.000       0.000       0.000       0.000       0.000       0.000

  Specific indirect 49
    OBGEST
    PRGBP
    MEDUC
    CIG0
    SOCADV
    OTHF             0.000       0.000       0.000       0.000       0.000       0.000       0.000

  Specific indirect 50
    OBGEST
    PRGBP
    WIC
    MEDUC
    SOCADV
    OTHF             0.000       0.000       0.000       0.000       0.000       0.000       0.000

  Specific indirect 51
    OBGEST
    PRGBP
    WIC
    MAGE
    SOCADV
    OTHF             0.000       0.000       0.000       0.000       0.000       0.000       0.000

  Specific indirect 52
    OBGEST
    PRGBP
    MAGE
    CIG0
    SOCADV
    OTHF             0.000       0.000       0.000       0.000       0.000       0.000       0.000

  Specific indirect 53
    OBGEST
    PRGBP
    BMI
    MEDUC
    SOCADV
    OTHF             0.000       0.000       0.000       0.000       0.000       0.000       0.000

  Specific indirect 54
    OBGEST
    PRGBP
    BMI
    CIG0
    SOCADV
    OTHF             0.000       0.000       0.000       0.000       0.000       0.000       0.000

  Specific indirect 55
    OBGEST
    PRGBP
    BMI
    MAGE
    SOCADV
    OTHF             0.000       0.000       0.000       0.000       0.000       0.000       0.000

  Specific indirect 56
    OBGEST
    PRGDM
    PAYER
    FEDUC
    SOCADV
    OTHF             0.000       0.000       0.000       0.000       0.000       0.000       0.000

  Specific indirect 57
    OBGEST
    PRGDM
    PAYER
    FAGE
    SOCADV
    OTHF             0.000       0.000       0.000       0.000       0.000       0.000       0.000

  Specific indirect 58
    OBGEST
    PRGDM
    MEDUC
    CIG0
    SOCADV
    OTHF             0.000       0.000       0.000       0.000       0.000       0.000       0.000

  Specific indirect 59
    OBGEST
    PRGDM
    WIC
    MEDUC
    SOCADV
    OTHF             0.000       0.000       0.000       0.000       0.000       0.000       0.000

  Specific indirect 60
    OBGEST
    PRGDM
    WIC
    MAGE
    SOCADV
    OTHF             0.000       0.000       0.000       0.000       0.000       0.000       0.000

  Specific indirect 61
    OBGEST
    PRGDM
    MAGE
    CIG0
    SOCADV
    OTHF             0.000       0.000       0.000       0.000       0.000       0.000       0.000

  Specific indirect 62
    OBGEST
    PRGDM
    BMI
    MEDUC
    SOCADV
    OTHF             0.000       0.000       0.000       0.000       0.000       0.000       0.000

  Specific indirect 63
    OBGEST
    PRGDM
    BMI
    CIG0
    SOCADV
    OTHF             0.000       0.000       0.000       0.000       0.000       0.000       0.000

  Specific indirect 64
    OBGEST
    PRGDM
    BMI
    MAGE
    SOCADV
    OTHF             0.000       0.000       0.000       0.000       0.000       0.000       0.000

  Specific indirect 65
    OBGEST
    BMI
    MEDUC
    CIG0
    SOCADV
    OTHF             0.000       0.000       0.000       0.000       0.000       0.000       0.000

  Specific indirect 66
    OBGEST
    BMI
    MAGE
    CIG0
    SOCADV
    OTHF             0.000       0.000       0.000       0.000       0.000       0.000       0.000

  Specific indirect 67
    OBGEST
    PRECAREM
    PAYER
    FEDUC
    SOCADV
    OTHF             0.000       0.000       0.000       0.000       0.000       0.000       0.000

  Specific indirect 68
    OBGEST
    PRECAREM
    PAYER
    FAGE
    SOCADV
    OTHF             0.000       0.000       0.000       0.000       0.000       0.000       0.000

  Specific indirect 69
    OBGEST
    PRECAREM
    MEDUC
    CIG0
    SOCADV
    OTHF             0.000       0.000       0.000       0.000       0.000       0.000       0.000

  Specific indirect 70
    OBGEST
    PRECAREM
    WIC
    MEDUC
    SOCADV
    OTHF             0.000       0.000       0.000       0.000       0.000       0.000       0.000

  Specific indirect 71
    OBGEST
    PRECAREM
    WIC
    MAGE
    SOCADV
    OTHF             0.000       0.000       0.000       0.000       0.000       0.000       0.000

  Specific indirect 72
    OBGEST
    PRECAREM
    MAGE
    CIG0
    SOCADV
    OTHF             0.000       0.000       0.000       0.000       0.000       0.000       0.000

  Specific indirect 73
    OBGEST
    PRECAREM
    BMI
    MEDUC
    SOCADV
    OTHF             0.000       0.000       0.000       0.000       0.000       0.000       0.000

  Specific indirect 74
    OBGEST
    PRECAREM
    BMI
    CIG0
    SOCADV
    OTHF             0.000       0.000       0.000       0.000       0.000       0.000       0.000

  Specific indirect 75
    OBGEST
    PRECAREM
    BMI
    MAGE
    SOCADV
    OTHF             0.000       0.000       0.000       0.000       0.000       0.000       0.000

  Specific indirect 76
    OBGEST
    PRGBP
    PAYER
    FEDUC
    FAGE
    SOCADV
    OTHF             0.000       0.000       0.000       0.000       0.000       0.000       0.000

  Specific indirect 77
    OBGEST
    PRGBP
    WIC
    MEDUC
    CIG0
    SOCADV
    OTHF             0.000       0.000       0.000       0.000       0.000       0.000       0.000

  Specific indirect 78
    OBGEST
    PRGBP
    WIC
    MAGE
    CIG0
    SOCADV
    OTHF             0.000       0.000       0.000       0.000       0.000       0.000       0.000

  Specific indirect 79
    OBGEST
    PRGBP
    BMI
    MEDUC
    CIG0
    SOCADV
    OTHF             0.000       0.000       0.000       0.000       0.000       0.000       0.000

  Specific indirect 80
    OBGEST
    PRGBP
    BMI
    MAGE
    CIG0
    SOCADV
    OTHF             0.000       0.000       0.000       0.000       0.000       0.000       0.000

  Specific indirect 81
    OBGEST
    PRGDM
    PAYER
    FEDUC
    FAGE
    SOCADV
    OTHF             0.000       0.000       0.000       0.000       0.000       0.000       0.000

  Specific indirect 82
    OBGEST
    PRGDM
    WIC
    MEDUC
    CIG0
    SOCADV
    OTHF             0.000       0.000       0.000       0.000       0.000       0.000       0.000

  Specific indirect 83
    OBGEST
    PRGDM
    WIC
    MAGE
    CIG0
    SOCADV
    OTHF             0.000       0.000       0.000       0.000       0.000       0.000       0.000

  Specific indirect 84
    OBGEST
    PRGDM
    BMI
    MEDUC
    CIG0
    SOCADV
    OTHF             0.000       0.000       0.000       0.000       0.000       0.000       0.000

  Specific indirect 85
    OBGEST
    PRGDM
    BMI
    MAGE
    CIG0
    SOCADV
    OTHF             0.000       0.000       0.000       0.000       0.000       0.000       0.000

  Specific indirect 86
    OBGEST
    PRECAREM
    PAYER
    FEDUC
    FAGE
    SOCADV
    OTHF             0.000       0.000       0.000       0.000       0.000       0.000       0.000

  Specific indirect 87
    OBGEST
    PRECAREM
    WIC
    MEDUC
    CIG0
    SOCADV
    OTHF             0.000       0.000       0.000       0.000       0.000       0.000       0.000

  Specific indirect 88
    OBGEST
    PRECAREM
    WIC
    MAGE
    CIG0
    SOCADV
    OTHF             0.000       0.000       0.000       0.000       0.000       0.000       0.000

  Specific indirect 89
    OBGEST
    PRECAREM
    BMI
    MEDUC
    CIG0
    SOCADV
    OTHF             0.000       0.000       0.000       0.000       0.000       0.000       0.000

  Specific indirect 90
    OBGEST
    PRECAREM
    BMI
    MAGE
    CIG0
    SOCADV
    OTHF             0.000       0.000       0.000       0.000       0.000       0.000       0.000


Effects from CIG0 to OBGEST via SOCADV

  Sum of indirect    0.000       0.000       0.000       0.000       0.000       0.000       0.000


Effects from MEDUC to OBGEST via SOCADV

  Sum of indirect    0.000       0.000       0.000       0.000       0.000       0.000       0.000


Effects from FEDUC to OBGEST via SOCADV

  Sum of indirect    0.000       0.000       0.000       0.000       0.000       0.000       0.000


Effects from FAGE to OBGEST via SOCADV

  Sum of indirect    0.000       0.000       0.000       0.000       0.000       0.000       0.000


Effects from MHT to OBGEST via SOCADV

  Sum of indirect    0.000       0.000       0.000       0.000       0.000       0.000       0.000


Effects from BMI to OBGEST via SOCADV

  Sum of indirect    0.000       0.000       0.000       0.000       0.000       0.000       0.000


CREDIBILITY INTERVALS OF STANDARDIZED TOTAL, TOTAL INDIRECT, SPECIFIC INDIRECT, AND DIRECT EFFECTS


STDYX Standardization

                  Lower .5%  Lower 2.5%    Lower 5%    Estimate    Upper 5%  Upper 2.5%   Upper .5%

Effects from AFRAMM to SOCADV

  Total             -0.067      -0.065      -0.064      -0.061      -0.057      -0.056      -0.055
  Total indirect     0.000       0.000       0.000       0.000       0.000       0.000       0.000

  Direct
    SOCADV
    AFRAMM          -0.067      -0.065      -0.064      -0.061      -0.057      -0.056      -0.055


Effects from MHISP to SOCADV

  Total             -0.139      -0.138      -0.138      -0.135      -0.132      -0.131      -0.130
  Total indirect     0.000       0.000       0.000       0.000       0.000       0.000       0.000

  Direct
    SOCADV
    MHISP           -0.139      -0.138      -0.138      -0.135      -0.132      -0.131      -0.130


Effects from OTHM to SOCADV

  Total              0.140       0.141       0.142       0.145       0.149       0.149       0.151
  Total indirect     0.000       0.000       0.000       0.000       0.000       0.000       0.000

  Direct
    SOCADV
    OTHM             0.140       0.141       0.142       0.145       0.149       0.149       0.151


Effects from AFRAMF to SOCADV

  Total             -0.205      -0.204      -0.203      -0.200      -0.196      -0.196      -0.194
  Total indirect     0.000       0.000       0.000       0.000       0.000       0.000       0.000

  Direct
    SOCADV
    AFRAMF          -0.205      -0.204      -0.203      -0.200      -0.196      -0.196      -0.194


Effects from FHISP to SOCADV

  Total             -0.195      -0.194      -0.194      -0.191      -0.188      -0.187      -0.186
  Total indirect     0.000       0.000       0.000       0.000       0.000       0.000       0.000

  Direct
    SOCADV
    FHISP           -0.195      -0.194      -0.194      -0.191      -0.188      -0.187      -0.186


Effects from OTHF to SOCADV

  Total              0.000       0.001       0.001       0.005       0.008       0.008       0.010
  Total indirect     0.000       0.000       0.000       0.000       0.000       0.000       0.000

  Direct
    SOCADV
    OTHF             0.000       0.001       0.001       0.005       0.008       0.008       0.010


Effects from AFRAMM to CIG0

  Total             -0.149      -0.146      -0.145      -0.139      -0.132      -0.131      -0.128
  Total indirect     0.029       0.029       0.030       0.032       0.034       0.034       0.035

  Specific indirect 1
    CIG0
    SOCADV
    AFRAMM           0.029       0.029       0.030       0.032       0.034       0.034       0.035

  Direct
    CIG0
    AFRAMM          -0.180      -0.178      -0.177      -0.170      -0.164      -0.163      -0.160


Effects from MHISP to CIG0

  Total             -0.168      -0.166      -0.164      -0.158      -0.152      -0.150      -0.148
  Total indirect     0.067       0.068       0.068       0.070       0.072       0.073       0.073

  Specific indirect 1
    CIG0
    SOCADV
    MHISP            0.067       0.068       0.068       0.070       0.072       0.073       0.073

  Direct
    CIG0
    MHISP           -0.238      -0.236      -0.234      -0.228      -0.222      -0.221      -0.218


Effects from OTHM to CIG0

  Total             -0.174      -0.171      -0.169      -0.161      -0.154      -0.152      -0.150
  Total indirect    -0.079      -0.078      -0.078      -0.076      -0.074      -0.073      -0.073

  Specific indirect 1
    CIG0
    SOCADV
    OTHM            -0.079      -0.078      -0.078      -0.076      -0.074      -0.073      -0.073

  Direct
    CIG0
    OTHM            -0.098      -0.095      -0.093      -0.085      -0.078      -0.076      -0.074


Effects from AFRAMF to CIG0

  Total              0.034       0.036       0.037       0.043       0.049       0.051       0.053
  Total indirect     0.101       0.102       0.102       0.104       0.106       0.107       0.107

  Specific indirect 1
    CIG0
    SOCADV
    AFRAMF           0.101       0.102       0.102       0.104       0.106       0.107       0.107

  Direct
    CIG0
    AFRAMF          -0.070      -0.068      -0.067      -0.061      -0.055      -0.054      -0.051


Effects from FHISP to CIG0

  Total             -0.062      -0.060      -0.059      -0.053      -0.046      -0.045      -0.043
  Total indirect     0.097       0.097       0.098       0.099       0.101       0.102       0.102

  Specific indirect 1
    CIG0
    SOCADV
    FHISP            0.097       0.097       0.098       0.099       0.101       0.102       0.102

  Direct
    CIG0
    FHISP           -0.162      -0.159      -0.158      -0.152      -0.146      -0.145      -0.142


Effects from OTHF to CIG0

  Total             -0.074      -0.072      -0.070      -0.063      -0.056      -0.054      -0.051
  Total indirect    -0.005      -0.004      -0.004      -0.002      -0.001       0.000       0.000

  Specific indirect 1
    CIG0
    SOCADV
    OTHF            -0.005      -0.004      -0.004      -0.002      -0.001       0.000       0.000

  Direct
    CIG0
    OTHF            -0.072      -0.069      -0.068      -0.060      -0.053      -0.052      -0.049


Effects from AFRAMM to MEDUC

  Total             -0.039      -0.038      -0.037      -0.034      -0.031      -0.031      -0.030
  Total indirect    -0.046      -0.045      -0.044      -0.041      -0.037      -0.037      -0.036

  Specific indirect 1
    MEDUC
    CIG0
    AFRAMM           0.008       0.009       0.009       0.010       0.011       0.011       0.011

  Specific indirect 2
    MEDUC
    SOCADV
    AFRAMM          -0.054      -0.053      -0.052      -0.049      -0.046      -0.045      -0.044

  Specific indirect 3
    MEDUC
    CIG0
    SOCADV
    AFRAMM          -0.002      -0.002      -0.002      -0.002      -0.002      -0.002      -0.002

  Direct
    MEDUC
    AFRAMM           0.002       0.003       0.004       0.006       0.009       0.009       0.010


Effects from MHISP to MEDUC

  Total             -0.143      -0.142      -0.142      -0.139      -0.137      -0.136      -0.135
  Total indirect    -0.104      -0.103      -0.103      -0.099      -0.096      -0.095      -0.094

  Specific indirect 1
    MEDUC
    CIG0
    MHISP            0.011       0.012       0.012       0.013       0.015       0.015       0.015

  Specific indirect 2
    MEDUC
    SOCADV
    MHISP           -0.113      -0.112      -0.111      -0.109      -0.106      -0.105      -0.104

  Specific indirect 3
    MEDUC
    CIG0
    SOCADV
    MHISP           -0.005      -0.005      -0.004      -0.004      -0.004      -0.004      -0.004

  Direct
    MEDUC
    MHISP           -0.044      -0.043      -0.043      -0.040      -0.037      -0.036      -0.035


Effects from OTHM to MEDUC

  Total              0.083       0.084       0.085       0.088       0.090       0.091       0.092
  Total indirect     0.122       0.123       0.124       0.126       0.130       0.130       0.131

  Specific indirect 1
    MEDUC
    CIG0
    OTHM             0.004       0.004       0.004       0.005       0.006       0.006       0.006

  Specific indirect 2
    MEDUC
    SOCADV
    OTHM             0.112       0.114       0.114       0.117       0.120       0.121       0.122

  Specific indirect 3
    MEDUC
    CIG0
    SOCADV
    OTHM             0.004       0.004       0.004       0.004       0.005       0.005       0.005

  Direct
    MEDUC
    OTHM            -0.043      -0.042      -0.041      -0.039      -0.036      -0.036      -0.035


Effects from AFRAMF to MEDUC

  Total             -0.168      -0.167      -0.166      -0.164      -0.161      -0.160      -0.159
  Total indirect    -0.168      -0.167      -0.166      -0.164      -0.161      -0.160      -0.159

  Specific indirect 1
    MEDUC
    CIG0
    AFRAMF           0.003       0.003       0.003       0.004       0.004       0.004       0.004

  Specific indirect 2
    MEDUC
    SOCADV
    AFRAMF          -0.165      -0.164      -0.164      -0.161      -0.158      -0.158      -0.157

  Specific indirect 3
    MEDUC
    CIG0
    SOCADV
    AFRAMF          -0.007      -0.007      -0.007      -0.006      -0.005      -0.005      -0.005


Effects from FHISP to MEDUC

  Total             -0.154      -0.154      -0.153      -0.151      -0.148      -0.148      -0.147
  Total indirect    -0.154      -0.154      -0.153      -0.151      -0.148      -0.148      -0.147

  Specific indirect 1
    MEDUC
    CIG0
    FHISP            0.007       0.008       0.008       0.009       0.010       0.010       0.010

  Specific indirect 2
    MEDUC
    SOCADV
    FHISP           -0.157      -0.156      -0.156      -0.154      -0.151      -0.151      -0.150

  Specific indirect 3
    MEDUC
    CIG0
    SOCADV
    FHISP           -0.007      -0.006      -0.006      -0.006      -0.005      -0.005      -0.005


Effects from OTHF to MEDUC

  Total              0.003       0.004       0.005       0.007       0.010       0.011       0.012
  Total indirect     0.003       0.004       0.005       0.007       0.010       0.011       0.012

  Specific indirect 1
    MEDUC
    CIG0
    OTHF             0.003       0.003       0.003       0.004       0.004       0.004       0.004

  Specific indirect 2
    MEDUC
    SOCADV
    OTHF             0.000       0.001       0.001       0.004       0.006       0.007       0.008

  Specific indirect 3
    MEDUC
    CIG0
    SOCADV
    OTHF             0.000       0.000       0.000       0.000       0.000       0.000       0.000


Effects from AFRAMM to MEDUC

  Total             -0.039      -0.038      -0.037      -0.034      -0.031      -0.031      -0.030
  Total indirect    -0.046      -0.045      -0.044      -0.041      -0.037      -0.037      -0.036

  Specific indirect 1
    MEDUC
    CIG0
    AFRAMM           0.008       0.009       0.009       0.010       0.011       0.011       0.011

  Specific indirect 2
    MEDUC
    SOCADV
    AFRAMM          -0.054      -0.053      -0.052      -0.049      -0.046      -0.045      -0.044

  Specific indirect 3
    MEDUC
    CIG0
    SOCADV
    AFRAMM          -0.002      -0.002      -0.002      -0.002      -0.002      -0.002      -0.002

  Direct
    MEDUC
    AFRAMM           0.002       0.003       0.004       0.006       0.009       0.009       0.010


Effects from MHISP to MEDUC

  Total             -0.143      -0.142      -0.142      -0.139      -0.137      -0.136      -0.135
  Total indirect    -0.104      -0.103      -0.103      -0.099      -0.096      -0.095      -0.094

  Specific indirect 1
    MEDUC
    CIG0
    MHISP            0.011       0.012       0.012       0.013       0.015       0.015       0.015

  Specific indirect 2
    MEDUC
    SOCADV
    MHISP           -0.113      -0.112      -0.111      -0.109      -0.106      -0.105      -0.104

  Specific indirect 3
    MEDUC
    CIG0
    SOCADV
    MHISP           -0.005      -0.005      -0.004      -0.004      -0.004      -0.004      -0.004

  Direct
    MEDUC
    MHISP           -0.044      -0.043      -0.043      -0.040      -0.037      -0.036      -0.035


Effects from OTHM to MEDUC

  Total              0.083       0.084       0.085       0.088       0.090       0.091       0.092
  Total indirect     0.122       0.123       0.124       0.126       0.130       0.130       0.131

  Specific indirect 1
    MEDUC
    CIG0
    OTHM             0.004       0.004       0.004       0.005       0.006       0.006       0.006

  Specific indirect 2
    MEDUC
    SOCADV
    OTHM             0.112       0.114       0.114       0.117       0.120       0.121       0.122

  Specific indirect 3
    MEDUC
    CIG0
    SOCADV
    OTHM             0.004       0.004       0.004       0.004       0.005       0.005       0.005

  Direct
    MEDUC
    OTHM            -0.043      -0.042      -0.041      -0.039      -0.036      -0.036      -0.035


Effects from AFRAMF to MEDUC

  Total             -0.168      -0.167      -0.166      -0.164      -0.161      -0.160      -0.159
  Total indirect    -0.168      -0.167      -0.166      -0.164      -0.161      -0.160      -0.159

  Specific indirect 1
    MEDUC
    CIG0
    AFRAMF           0.003       0.003       0.003       0.004       0.004       0.004       0.004

  Specific indirect 2
    MEDUC
    SOCADV
    AFRAMF          -0.165      -0.164      -0.164      -0.161      -0.158      -0.158      -0.157

  Specific indirect 3
    MEDUC
    CIG0
    SOCADV
    AFRAMF          -0.007      -0.007      -0.007      -0.006      -0.005      -0.005      -0.005


Effects from FHISP to MEDUC

  Total             -0.154      -0.154      -0.153      -0.151      -0.148      -0.148      -0.147
  Total indirect    -0.154      -0.154      -0.153      -0.151      -0.148      -0.148      -0.147

  Specific indirect 1
    MEDUC
    CIG0
    FHISP            0.007       0.008       0.008       0.009       0.010       0.010       0.010

  Specific indirect 2
    MEDUC
    SOCADV
    FHISP           -0.157      -0.156      -0.156      -0.154      -0.151      -0.151      -0.150

  Specific indirect 3
    MEDUC
    CIG0
    SOCADV
    FHISP           -0.007      -0.006      -0.006      -0.006      -0.005      -0.005      -0.005


Effects from OTHF to MEDUC

  Total              0.003       0.004       0.005       0.007       0.010       0.011       0.012
  Total indirect     0.003       0.004       0.005       0.007       0.010       0.011       0.012

  Specific indirect 1
    MEDUC
    CIG0
    OTHF             0.003       0.003       0.003       0.004       0.004       0.004       0.004

  Specific indirect 2
    MEDUC
    SOCADV
    OTHF             0.000       0.001       0.001       0.004       0.006       0.007       0.008

  Specific indirect 3
    MEDUC
    CIG0
    SOCADV
    OTHF             0.000       0.000       0.000       0.000       0.000       0.000       0.000


Effects from AFRAMM to FEDUC

  Total             -0.051      -0.050      -0.049      -0.047      -0.044      -0.043      -0.042
  Total indirect    -0.051      -0.050      -0.049      -0.047      -0.044      -0.043      -0.042

  Specific indirect 1
    FEDUC
    SOCADV
    AFRAMM          -0.051      -0.050      -0.049      -0.046      -0.043      -0.043      -0.042

  Specific indirect 2
    FEDUC
    FAGE
    SOCADV
    AFRAMM           0.000       0.000       0.000       0.000       0.000       0.000       0.000


Effects from MHISP to FEDUC

  Total             -0.107      -0.106      -0.106      -0.104      -0.101      -0.101      -0.100
  Total indirect    -0.107      -0.106      -0.106      -0.104      -0.101      -0.101      -0.100

  Specific indirect 1
    FEDUC
    SOCADV
    MHISP           -0.107      -0.106      -0.105      -0.103      -0.101      -0.100      -0.099

  Specific indirect 2
    FEDUC
    FAGE
    SOCADV
    MHISP           -0.001      -0.001      -0.001       0.000       0.000       0.000       0.000


Effects from OTHM to FEDUC

  Total              0.107       0.109       0.109       0.112       0.114       0.115       0.116
  Total indirect     0.107       0.109       0.109       0.112       0.114       0.115       0.116

  Specific indirect 1
    FEDUC
    SOCADV
    OTHM             0.107       0.108       0.108       0.111       0.114       0.114       0.116

  Specific indirect 2
    FEDUC
    FAGE
    SOCADV
    OTHM             0.000       0.000       0.000       0.001       0.001       0.001       0.001


Effects from AFRAMF to FEDUC

  Total             -0.137      -0.135      -0.135      -0.132      -0.129      -0.128      -0.127
  Total indirect    -0.158      -0.157      -0.157      -0.154      -0.151      -0.150      -0.149

  Specific indirect 1
    FEDUC
    FAGE
    AFRAMF           0.000       0.000       0.000       0.000       0.000       0.000       0.000

  Specific indirect 2
    FEDUC
    SOCADV
    AFRAMF          -0.158      -0.157      -0.156      -0.153      -0.150      -0.149      -0.148

  Specific indirect 3
    FEDUC
    FAGE
    SOCADV
    AFRAMF          -0.001      -0.001      -0.001      -0.001       0.000       0.000       0.000

  Direct
    FEDUC
    AFRAMF           0.018       0.019       0.019       0.022       0.024       0.025       0.026


Effects from FHISP to FEDUC

  Total             -0.192      -0.191      -0.191      -0.188      -0.186      -0.185      -0.184
  Total indirect    -0.151      -0.150      -0.149      -0.147      -0.144      -0.143      -0.142

  Specific indirect 1
    FEDUC
    FAGE
    FHISP            0.000       0.000       0.000       0.000       0.000       0.000       0.000

  Specific indirect 2
    FEDUC
    SOCADV
    FHISP           -0.151      -0.149      -0.149      -0.146      -0.143      -0.142      -0.141

  Specific indirect 3
    FEDUC
    FAGE
    SOCADV
    FHISP           -0.001      -0.001      -0.001      -0.001       0.000       0.000       0.000

  Direct
    FEDUC
    FHISP           -0.045      -0.045      -0.044      -0.042      -0.039      -0.038      -0.037


Effects from OTHF to FEDUC

  Total              0.025       0.026       0.026       0.029       0.032       0.033       0.034
  Total indirect     0.000       0.001       0.001       0.004       0.006       0.007       0.008

  Specific indirect 1
    FEDUC
    FAGE
    OTHF             0.000       0.000       0.000       0.000       0.000       0.000       0.000

  Specific indirect 2
    FEDUC
    SOCADV
    OTHF             0.000       0.001       0.001       0.004       0.006       0.006       0.008

  Specific indirect 3
    FEDUC
    FAGE
    SOCADV
    OTHF             0.000       0.000       0.000       0.000       0.000       0.000       0.000

  Direct
    FEDUC
    OTHF             0.022       0.023       0.023       0.026       0.028       0.028       0.029


Effects from AFRAMM to FEDUC

  Total             -0.051      -0.050      -0.049      -0.047      -0.044      -0.043      -0.042
  Total indirect    -0.051      -0.050      -0.049      -0.047      -0.044      -0.043      -0.042

  Specific indirect 1
    FEDUC
    SOCADV
    AFRAMM          -0.051      -0.050      -0.049      -0.046      -0.043      -0.043      -0.042

  Specific indirect 2
    FEDUC
    FAGE
    SOCADV
    AFRAMM           0.000       0.000       0.000       0.000       0.000       0.000       0.000


Effects from MHISP to FEDUC

  Total             -0.107      -0.106      -0.106      -0.104      -0.101      -0.101      -0.100
  Total indirect    -0.107      -0.106      -0.106      -0.104      -0.101      -0.101      -0.100

  Specific indirect 1
    FEDUC
    SOCADV
    MHISP           -0.107      -0.106      -0.105      -0.103      -0.101      -0.100      -0.099

  Specific indirect 2
    FEDUC
    FAGE
    SOCADV
    MHISP           -0.001      -0.001      -0.001       0.000       0.000       0.000       0.000


Effects from OTHM to FEDUC

  Total              0.107       0.109       0.109       0.112       0.114       0.115       0.116
  Total indirect     0.107       0.109       0.109       0.112       0.114       0.115       0.116

  Specific indirect 1
    FEDUC
    SOCADV
    OTHM             0.107       0.108       0.108       0.111       0.114       0.114       0.116

  Specific indirect 2
    FEDUC
    FAGE
    SOCADV
    OTHM             0.000       0.000       0.000       0.001       0.001       0.001       0.001


Effects from AFRAMF to FEDUC

  Total             -0.137      -0.135      -0.135      -0.132      -0.129      -0.128      -0.127
  Total indirect    -0.158      -0.157      -0.157      -0.154      -0.151      -0.150      -0.149

  Specific indirect 1
    FEDUC
    FAGE
    AFRAMF           0.000       0.000       0.000       0.000       0.000       0.000       0.000

  Specific indirect 2
    FEDUC
    SOCADV
    AFRAMF          -0.158      -0.157      -0.156      -0.153      -0.150      -0.149      -0.148

  Specific indirect 3
    FEDUC
    FAGE
    SOCADV
    AFRAMF          -0.001      -0.001      -0.001      -0.001       0.000       0.000       0.000

  Direct
    FEDUC
    AFRAMF           0.018       0.019       0.019       0.022       0.024       0.025       0.026


Effects from FHISP to FEDUC

  Total             -0.192      -0.191      -0.191      -0.188      -0.186      -0.185      -0.184
  Total indirect    -0.151      -0.150      -0.149      -0.147      -0.144      -0.143      -0.142

  Specific indirect 1
    FEDUC
    FAGE
    FHISP            0.000       0.000       0.000       0.000       0.000       0.000       0.000

  Specific indirect 2
    FEDUC
    SOCADV
    FHISP           -0.151      -0.149      -0.149      -0.146      -0.143      -0.142      -0.141

  Specific indirect 3
    FEDUC
    FAGE
    SOCADV
    FHISP           -0.001      -0.001      -0.001      -0.001       0.000       0.000       0.000

  Direct
    FEDUC
    FHISP           -0.045      -0.045      -0.044      -0.042      -0.039      -0.038      -0.037


Effects from OTHF to FEDUC

  Total              0.025       0.026       0.026       0.029       0.032       0.033       0.034
  Total indirect     0.000       0.001       0.001       0.004       0.006       0.007       0.008

  Specific indirect 1
    FEDUC
    FAGE
    OTHF             0.000       0.000       0.000       0.000       0.000       0.000       0.000

  Specific indirect 2
    FEDUC
    SOCADV
    OTHF             0.000       0.001       0.001       0.004       0.006       0.006       0.008

  Specific indirect 3
    FEDUC
    FAGE
    SOCADV
    OTHF             0.000       0.000       0.000       0.000       0.000       0.000       0.000

  Direct
    FEDUC
    OTHF             0.022       0.023       0.023       0.026       0.028       0.028       0.029


Effects from AFRAMM to MAGE

  Total             -0.049      -0.048      -0.047      -0.045      -0.042      -0.042      -0.041
  Total indirect    -0.049      -0.048      -0.047      -0.044      -0.042      -0.041      -0.040

  Specific indirect 1
    MAGE
    CIG0
    AFRAMM          -0.003      -0.003      -0.003      -0.002      -0.001      -0.001      -0.001

  Specific indirect 2
    MAGE
    SOCADV
    AFRAMM          -0.047      -0.046      -0.045      -0.043      -0.040      -0.040      -0.039

  Specific indirect 3
    MAGE
    CIG0
    SOCADV
    AFRAMM           0.000       0.000       0.000       0.000       0.000       0.001       0.001

  Direct
    MAGE
    AFRAMM          -0.004      -0.003      -0.003      -0.001       0.001       0.002       0.003


Effects from MHISP to MAGE

  Total             -0.088      -0.087      -0.087      -0.085      -0.082      -0.082      -0.081
  Total indirect    -0.101      -0.100      -0.099      -0.097      -0.094      -0.094      -0.093

  Specific indirect 1
    MAGE
    CIG0
    MHISP           -0.004      -0.004      -0.004      -0.003      -0.002      -0.001      -0.001

  Specific indirect 2
    MAGE
    SOCADV
    MHISP           -0.099      -0.098      -0.097      -0.095      -0.093      -0.092      -0.091

  Specific indirect 3
    MAGE
    CIG0
    SOCADV
    MHISP            0.000       0.000       0.001       0.001       0.001       0.001       0.001

  Direct
    MAGE
    MHISP            0.009       0.010       0.010       0.012       0.014       0.015       0.015


Effects from OTHM to MAGE

  Total              0.095       0.095       0.096       0.098       0.101       0.101       0.102
  Total indirect     0.097       0.098       0.098       0.101       0.103       0.104       0.105

  Specific indirect 1
    MAGE
    CIG0
    OTHM            -0.002      -0.001      -0.001      -0.001      -0.001      -0.001       0.000

  Specific indirect 2
    MAGE
    SOCADV
    OTHM             0.099       0.099       0.100       0.102       0.105       0.106       0.107

  Specific indirect 3
    MAGE
    CIG0
    SOCADV
    OTHM            -0.001      -0.001      -0.001      -0.001      -0.001       0.000       0.000

  Direct
    MAGE
    OTHM            -0.005      -0.004      -0.004      -0.002       0.000       0.000       0.001


Effects from AFRAMF to MAGE

  Total             -0.144      -0.143      -0.143      -0.140      -0.138      -0.137      -0.137
  Total indirect    -0.144      -0.143      -0.143      -0.140      -0.138      -0.137      -0.137

  Specific indirect 1
    MAGE
    CIG0
    AFRAMF          -0.001      -0.001      -0.001      -0.001       0.000       0.000       0.000

  Specific indirect 2
    MAGE
    SOCADV
    AFRAMF          -0.145      -0.144      -0.143      -0.141      -0.139      -0.138      -0.137

  Specific indirect 3
    MAGE
    CIG0
    SOCADV
    AFRAMF           0.000       0.001       0.001       0.001       0.002       0.002       0.002


Effects from FHISP to MAGE

  Total             -0.138      -0.138      -0.137      -0.135      -0.133      -0.133      -0.132
  Total indirect    -0.138      -0.138      -0.137      -0.135      -0.133      -0.133      -0.132

  Specific indirect 1
    MAGE
    CIG0
    FHISP           -0.003      -0.002      -0.002      -0.002      -0.001      -0.001      -0.001

  Specific indirect 2
    MAGE
    SOCADV
    FHISP           -0.138      -0.137      -0.137      -0.134      -0.132      -0.132      -0.131

  Specific indirect 3
    MAGE
    CIG0
    SOCADV
    FHISP            0.000       0.001       0.001       0.001       0.002       0.002       0.002


Effects from OTHF to MAGE

  Total             -0.001       0.000       0.000       0.003       0.005       0.005       0.006
  Total indirect    -0.001       0.000       0.000       0.003       0.005       0.005       0.006

  Specific indirect 1
    MAGE
    CIG0
    OTHF            -0.001      -0.001      -0.001      -0.001       0.000       0.000       0.000

  Specific indirect 2
    MAGE
    SOCADV
    OTHF             0.000       0.000       0.001       0.003       0.006       0.006       0.007

  Specific indirect 3
    MAGE
    CIG0
    SOCADV
    OTHF             0.000       0.000       0.000       0.000       0.000       0.000       0.000


Effects from AFRAMM to FAGE

  Total             -0.037      -0.037      -0.036      -0.034      -0.032      -0.032      -0.031
  Total indirect    -0.037      -0.037      -0.036      -0.034      -0.032      -0.032      -0.031

  Specific indirect 1
    FAGE
    SOCADV
    AFRAMM          -0.037      -0.037      -0.036      -0.034      -0.032      -0.032      -0.031


Effects from MHISP to FAGE

  Total             -0.079      -0.078      -0.078      -0.076      -0.074      -0.074      -0.073
  Total indirect    -0.079      -0.078      -0.078      -0.076      -0.074      -0.074      -0.073

  Specific indirect 1
    FAGE
    SOCADV
    MHISP           -0.079      -0.078      -0.078      -0.076      -0.074      -0.074      -0.073


Effects from OTHM to FAGE

  Total              0.079       0.079       0.080       0.082       0.084       0.084       0.085
  Total indirect     0.079       0.079       0.080       0.082       0.084       0.084       0.085

  Specific indirect 1
    FAGE
    SOCADV
    OTHM             0.079       0.079       0.080       0.082       0.084       0.084       0.085


Effects from AFRAMF to FAGE

  Total             -0.101      -0.101      -0.100      -0.098      -0.095      -0.095      -0.094
  Total indirect    -0.116      -0.115      -0.115      -0.112      -0.110      -0.110      -0.109

  Specific indirect 1
    FAGE
    SOCADV
    AFRAMF          -0.116      -0.115      -0.115      -0.112      -0.110      -0.110      -0.109

  Direct
    FAGE
    AFRAMF           0.012       0.013       0.013       0.015       0.017       0.017       0.018


Effects from FHISP to FAGE

  Total             -0.108      -0.107      -0.106      -0.104      -0.102      -0.102      -0.101
  Total indirect    -0.110      -0.110      -0.109      -0.107      -0.105      -0.105      -0.104

  Specific indirect 1
    FAGE
    SOCADV
    FHISP           -0.110      -0.110      -0.109      -0.107      -0.105      -0.105      -0.104

  Direct
    FAGE
    FHISP            0.000       0.001       0.001       0.003       0.005       0.005       0.006


Effects from OTHF to FAGE

  Total              0.026       0.027       0.027       0.030       0.032       0.032       0.033
  Total indirect     0.000       0.000       0.001       0.003       0.004       0.005       0.006

  Specific indirect 1
    FAGE
    SOCADV
    OTHF             0.000       0.000       0.001       0.003       0.004       0.005       0.006

  Direct
    FAGE
    OTHF             0.025       0.025       0.026       0.027       0.029       0.029       0.030


Effects from AFRAMM to BMI

  Total              0.023       0.024       0.024       0.026       0.028       0.029       0.029
  Total indirect     0.014       0.015       0.016       0.017       0.019       0.020       0.021

  Specific indirect 1
    BMI
    MEDUC
    AFRAMM           0.000       0.001       0.001       0.001       0.002       0.002       0.002

  Specific indirect 2
    BMI
    CIG0
    AFRAMM           0.001       0.002       0.002       0.003       0.004       0.004       0.004

  Specific indirect 3
    BMI
    MAGE
    AFRAMM          -0.001      -0.001      -0.001       0.000       0.000       0.000       0.001

  Specific indirect 4
    BMI
    SOCADV
    AFRAMM           0.030       0.031       0.031       0.034       0.036       0.037       0.037

  Specific indirect 5
    BMI
    MEDUC
    CIG0
    AFRAMM           0.002       0.002       0.002       0.002       0.002       0.002       0.003

  Specific indirect 6
    BMI
    MEDUC
    SOCADV
    AFRAMM          -0.013      -0.012      -0.012      -0.011      -0.010      -0.010      -0.009

  Specific indirect 7
    BMI
    CIG0
    SOCADV
    AFRAMM          -0.001      -0.001      -0.001      -0.001       0.000       0.000       0.000

  Specific indirect 8
    BMI
    MAGE
    CIG0
    AFRAMM          -0.001      -0.001      -0.001       0.000       0.000       0.000       0.000

  Specific indirect 9
    BMI
    MAGE
    SOCADV
    AFRAMM          -0.011      -0.011      -0.011      -0.010      -0.009      -0.009      -0.009

  Specific indirect 10
    BMI
    MEDUC
    CIG0
    SOCADV
    AFRAMM           0.000       0.000       0.000       0.000       0.000       0.000       0.000

  Specific indirect 11
    BMI
    MAGE
    CIG0
    SOCADV
    AFRAMM           0.000       0.000       0.000       0.000       0.000       0.000       0.000

  Direct
    BMI
    AFRAMM           0.004       0.005       0.005       0.008       0.011       0.012       0.013


Effects from MHISP to BMI

  Total              0.016       0.017       0.017       0.019       0.022       0.022       0.023
  Total indirect     0.022       0.023       0.024       0.026       0.028       0.028       0.029

  Specific indirect 1
    BMI
    MEDUC
    MHISP           -0.010      -0.010      -0.010      -0.009      -0.008      -0.008      -0.008

  Specific indirect 2
    BMI
    CIG0
    MHISP            0.002       0.002       0.002       0.004       0.005       0.005       0.006

  Specific indirect 3
    BMI
    MAGE
    MHISP            0.002       0.002       0.002       0.003       0.003       0.003       0.004

  Specific indirect 4
    BMI
    SOCADV
    MHISP            0.069       0.070       0.071       0.075       0.078       0.079       0.080

  Specific indirect 5
    BMI
    MEDUC
    CIG0
    MHISP            0.003       0.003       0.003       0.003       0.003       0.003       0.003

  Specific indirect 6
    BMI
    MEDUC
    SOCADV
    MHISP           -0.027      -0.027      -0.027      -0.025      -0.023      -0.022      -0.022

  Specific indirect 7
    BMI
    CIG0
    SOCADV
    MHISP           -0.002      -0.002      -0.002      -0.001      -0.001      -0.001       0.000

  Specific indirect 8
    BMI
    MAGE
    CIG0
    MHISP           -0.001      -0.001      -0.001      -0.001       0.000       0.000       0.000

  Specific indirect 9
    BMI
    MAGE
    SOCADV
    MHISP           -0.024      -0.023      -0.023      -0.022      -0.021      -0.021      -0.021

  Specific indirect 10
    BMI
    MEDUC
    CIG0
    SOCADV
    MHISP           -0.001      -0.001      -0.001      -0.001      -0.001      -0.001      -0.001

  Specific indirect 11
    BMI
    MAGE
    CIG0
    SOCADV
    MHISP            0.000       0.000       0.000       0.000       0.000       0.000       0.000

  Direct
    BMI
    MHISP           -0.011      -0.010      -0.010      -0.006      -0.003      -0.002      -0.001


Effects from OTHM to BMI

  Total             -0.121      -0.121      -0.120      -0.118      -0.116      -0.116      -0.115
  Total indirect    -0.038      -0.037      -0.037      -0.035      -0.033      -0.033      -0.032

  Specific indirect 1
    BMI
    MEDUC
    OTHM            -0.010      -0.010      -0.010      -0.009      -0.008      -0.008      -0.007

  Specific indirect 2
    BMI
    CIG0
    OTHM             0.001       0.001       0.001       0.001       0.002       0.002       0.002

  Specific indirect 3
    BMI
    MAGE
    OTHM            -0.001      -0.001      -0.001      -0.001       0.000       0.000       0.000

  Specific indirect 4
    BMI
    SOCADV
    OTHM            -0.087      -0.085      -0.084      -0.080      -0.077      -0.076      -0.074

  Specific indirect 5
    BMI
    MEDUC
    CIG0
    OTHM             0.001       0.001       0.001       0.001       0.001       0.001       0.001

  Specific indirect 6
    BMI
    MEDUC
    SOCADV
    OTHM             0.023       0.024       0.025       0.027       0.029       0.029       0.030

  Specific indirect 7
    BMI
    CIG0
    SOCADV
    OTHM             0.001       0.001       0.001       0.001       0.002       0.002       0.002

  Specific indirect 8
    BMI
    MAGE
    CIG0
    OTHM             0.000       0.000       0.000       0.000       0.000       0.000       0.000

  Specific indirect 9
    BMI
    MAGE
    SOCADV
    OTHM             0.023       0.023       0.023       0.024       0.025       0.025       0.026

  Specific indirect 10
    BMI
    MEDUC
    CIG0
    SOCADV
    OTHM             0.001       0.001       0.001       0.001       0.001       0.001       0.001

  Specific indirect 11
    BMI
    MAGE
    CIG0
    SOCADV
    OTHM             0.000       0.000       0.000       0.000       0.000       0.000       0.000

  Direct
    BMI
    OTHM            -0.087      -0.087      -0.086      -0.083      -0.081      -0.080      -0.079


Effects from AFRAMF to BMI

  Total              0.038       0.038       0.039       0.040       0.041       0.041       0.042
  Total indirect     0.038       0.038       0.039       0.040       0.041       0.041       0.042

  Specific indirect 1
    BMI
    CIG0
    AFRAMF           0.000       0.001       0.001       0.001       0.001       0.001       0.002

  Specific indirect 2
    BMI
    SOCADV
    AFRAMF           0.104       0.105       0.106       0.111       0.115       0.116       0.117

  Specific indirect 3
    BMI
    MEDUC
    CIG0
    AFRAMF           0.001       0.001       0.001       0.001       0.001       0.001       0.001

  Specific indirect 4
    BMI
    MEDUC
    SOCADV
    AFRAMF          -0.040      -0.039      -0.039      -0.037      -0.034      -0.034      -0.032

  Specific indirect 5
    BMI
    CIG0
    SOCADV
    AFRAMF          -0.003      -0.002      -0.002      -0.002      -0.001      -0.001      -0.001

  Specific indirect 6
    BMI
    MAGE
    CIG0
    AFRAMF           0.000       0.000       0.000       0.000       0.000       0.000       0.000

  Specific indirect 7
    BMI
    MAGE
    SOCADV
    AFRAMF          -0.035      -0.034      -0.034      -0.033      -0.032      -0.032      -0.031

  Specific indirect 8
    BMI
    MEDUC
    CIG0
    SOCADV
    AFRAMF          -0.002      -0.002      -0.001      -0.001      -0.001      -0.001      -0.001

  Specific indirect 9
    BMI
    MAGE
    CIG0
    SOCADV
    AFRAMF           0.000       0.000       0.000       0.000       0.000       0.000       0.000


Effects from FHISP to BMI

  Total              0.038       0.039       0.039       0.041       0.042       0.042       0.043
  Total indirect     0.038       0.039       0.039       0.041       0.042       0.042       0.043

  Specific indirect 1
    BMI
    CIG0
    FHISP            0.001       0.001       0.002       0.002       0.003       0.004       0.004

  Specific indirect 2
    BMI
    SOCADV
    FHISP            0.100       0.101       0.102       0.106       0.109       0.110       0.111

  Specific indirect 3
    BMI
    MEDUC
    CIG0
    FHISP            0.002       0.002       0.002       0.002       0.002       0.002       0.002

  Specific indirect 4
    BMI
    MEDUC
    SOCADV
    FHISP           -0.038      -0.037      -0.037      -0.035      -0.033      -0.032      -0.031

  Specific indirect 5
    BMI
    CIG0
    SOCADV
    FHISP           -0.003      -0.002      -0.002      -0.002      -0.001      -0.001      -0.001

  Specific indirect 6
    BMI
    MAGE
    CIG0
    FHISP           -0.001      -0.001      -0.001       0.000       0.000       0.000       0.000

  Specific indirect 7
    BMI
    MAGE
    SOCADV
    FHISP           -0.033      -0.033      -0.032      -0.031      -0.031      -0.031      -0.030

  Specific indirect 8
    BMI
    MEDUC
    CIG0
    SOCADV
    FHISP           -0.001      -0.001      -0.001      -0.001      -0.001      -0.001      -0.001

  Specific indirect 9
    BMI
    MAGE
    CIG0
    SOCADV
    FHISP            0.000       0.000       0.000       0.000       0.000       0.000       0.000


Effects from OTHF to BMI

  Total              0.000       0.000       0.000       0.001       0.001       0.002       0.002
  Total indirect     0.000       0.000       0.000       0.001       0.001       0.002       0.002

  Specific indirect 1
    BMI
    CIG0
    OTHF             0.000       0.001       0.001       0.001       0.001       0.001       0.002

  Specific indirect 2
    BMI
    SOCADV
    OTHF            -0.005      -0.005      -0.004      -0.003      -0.001       0.000       0.000

  Specific indirect 3
    BMI
    MEDUC
    CIG0
    OTHF             0.001       0.001       0.001       0.001       0.001       0.001       0.001

  Specific indirect 4
    BMI
    MEDUC
    SOCADV
    OTHF             0.000       0.000       0.000       0.001       0.001       0.002       0.002

  Specific indirect 5
    BMI
    CIG0
    SOCADV
    OTHF             0.000       0.000       0.000       0.000       0.000       0.000       0.000

  Specific indirect 6
    BMI
    MAGE
    CIG0
    OTHF             0.000       0.000       0.000       0.000       0.000       0.000       0.000

  Specific indirect 7
    BMI
    MAGE
    SOCADV
    OTHF             0.000       0.000       0.000       0.001       0.001       0.001       0.002

  Specific indirect 8
    BMI
    MEDUC
    CIG0
    SOCADV
    OTHF             0.000       0.000       0.000       0.000       0.000       0.000       0.000

  Specific indirect 9
    BMI
    MAGE
    CIG0
    SOCADV
    OTHF             0.000       0.000       0.000       0.000       0.000       0.000       0.000


Effects from AFRAMM to MHT

  Total             -0.014      -0.013      -0.013      -0.011      -0.009      -0.009      -0.008
  Total indirect    -0.012      -0.012      -0.012      -0.011      -0.010      -0.010      -0.010

  Specific indirect 1
    MHT
    SOCADV
    AFRAMM          -0.012      -0.012      -0.012      -0.011      -0.010      -0.010      -0.010

  Direct
    MHT
    AFRAMM          -0.003      -0.002      -0.002       0.000       0.002       0.002       0.003


Effects from MHISP to MHT

  Total             -0.214      -0.213      -0.212      -0.211      -0.209      -0.208      -0.208
  Total indirect    -0.025      -0.025      -0.025      -0.024      -0.024      -0.024      -0.023

  Specific indirect 1
    MHT
    SOCADV
    MHISP           -0.025      -0.025      -0.025      -0.024      -0.024      -0.024      -0.023

  Direct
    MHT
    MHISP           -0.189      -0.189      -0.188      -0.186      -0.184      -0.184      -0.183


Effects from OTHM to MHT

  Total             -0.192      -0.191      -0.190      -0.189      -0.187      -0.186      -0.186
  Total indirect     0.025       0.025       0.026       0.026       0.027       0.027       0.027

  Specific indirect 1
    MHT
    SOCADV
    OTHM             0.025       0.025       0.026       0.026       0.027       0.027       0.027

  Direct
    MHT
    OTHM            -0.218      -0.217      -0.217      -0.215      -0.213      -0.213      -0.212


Effects from AFRAMF to MHT

  Total             -0.037      -0.037      -0.037      -0.036      -0.035      -0.035      -0.035
  Total indirect    -0.037      -0.037      -0.037      -0.036      -0.035      -0.035      -0.035

  Specific indirect 1
    MHT
    SOCADV
    AFRAMF          -0.037      -0.037      -0.037      -0.036      -0.035      -0.035      -0.035


Effects from FHISP to MHT

  Total             -0.036      -0.035      -0.035      -0.035      -0.034      -0.034      -0.033
  Total indirect    -0.036      -0.035      -0.035      -0.035      -0.034      -0.034      -0.033

  Specific indirect 1
    MHT
    SOCADV
    FHISP           -0.036      -0.035      -0.035      -0.035      -0.034      -0.034      -0.033


Effects from OTHF to MHT

  Total              0.000       0.000       0.000       0.001       0.001       0.002       0.002
  Total indirect     0.000       0.000       0.000       0.001       0.001       0.002       0.002

  Specific indirect 1
    MHT
    SOCADV
    OTHF             0.000       0.000       0.000       0.001       0.001       0.002       0.002


Effects from AFRAMM to PAYER

  Total             -0.119      -0.118      -0.117      -0.113      -0.110      -0.109      -0.107
  Total indirect    -0.050      -0.049      -0.048      -0.045      -0.042      -0.042      -0.041

  Specific indirect 1
    PAYER
    SOCADV
    AFRAMM          -0.053      -0.052      -0.052      -0.048      -0.045      -0.045      -0.044

  Specific indirect 2
    PAYER
    FEDUC
    SOCADV
    AFRAMM           0.002       0.002       0.002       0.003       0.004       0.004       0.004

  Specific indirect 3
    PAYER
    FAGE
    SOCADV
    AFRAMM           0.000       0.000       0.000       0.000       0.000       0.000       0.000

  Specific indirect 4
    PAYER
    FEDUC
    FAGE
    SOCADV
    AFRAMM           0.000       0.000       0.000       0.000       0.000       0.000       0.000

  Direct
    PAYER
    AFRAMM          -0.074      -0.072      -0.071      -0.068      -0.064      -0.064      -0.063


Effects from MHISP to PAYER

  Total             -0.151      -0.150      -0.149      -0.146      -0.143      -0.143      -0.142
  Total indirect    -0.104      -0.103      -0.103      -0.101      -0.098      -0.098      -0.097

  Specific indirect 1
    PAYER
    SOCADV
    MHISP           -0.112      -0.111      -0.111      -0.108      -0.105      -0.104      -0.103

  Specific indirect 2
    PAYER
    FEDUC
    SOCADV
    MHISP            0.005       0.005       0.006       0.007       0.008       0.008       0.009

  Specific indirect 3
    PAYER
    FAGE
    SOCADV
    MHISP            0.000       0.000       0.000       0.000       0.001       0.001       0.001

  Specific indirect 4
    PAYER
    FEDUC
    FAGE
    SOCADV
    MHISP            0.000       0.000       0.000       0.000       0.000       0.000       0.000

  Direct
    PAYER
    MHISP           -0.050      -0.049      -0.049      -0.046      -0.043      -0.042      -0.041


Effects from OTHM to PAYER

  Total              0.011       0.012       0.013       0.017       0.020       0.021       0.022
  Total indirect     0.104       0.106       0.106       0.109       0.111       0.112       0.113

  Specific indirect 1
    PAYER
    SOCADV
    OTHM             0.111       0.112       0.113       0.116       0.120       0.120       0.121

  Specific indirect 2
    PAYER
    FEDUC
    SOCADV
    OTHM            -0.010      -0.009      -0.009      -0.007      -0.006      -0.006      -0.006

  Specific indirect 3
    PAYER
    FAGE
    SOCADV
    OTHM            -0.001      -0.001      -0.001       0.000       0.000       0.000       0.000

  Specific indirect 4
    PAYER
    FEDUC
    FAGE
    SOCADV
    OTHM             0.000       0.000       0.000       0.000       0.000       0.000       0.000

  Direct
    PAYER
    OTHM            -0.098      -0.097      -0.096      -0.092      -0.088      -0.088      -0.086


Effects from AFRAMF to PAYER

  Total             -0.188      -0.187      -0.186      -0.183      -0.179      -0.178      -0.177
  Total indirect    -0.156      -0.155      -0.154      -0.151      -0.148      -0.147      -0.146

  Specific indirect 1
    PAYER
    FEDUC
    AFRAMF          -0.002      -0.002      -0.002      -0.001      -0.001      -0.001      -0.001

  Specific indirect 2
    PAYER
    FAGE
    AFRAMF           0.000       0.000       0.000       0.000       0.000       0.000       0.000

  Specific indirect 3
    PAYER
    SOCADV
    AFRAMF          -0.167      -0.165      -0.165      -0.160      -0.155      -0.154      -0.153

  Specific indirect 4
    PAYER
    FEDUC
    FAGE
    AFRAMF           0.000       0.000       0.000       0.000       0.000       0.000       0.000

  Specific indirect 5
    PAYER
    FEDUC
    SOCADV
    AFRAMF           0.007       0.008       0.008       0.010       0.012       0.012       0.013

  Specific indirect 6
    PAYER
    FAGE
    SOCADV
    AFRAMF           0.000       0.000       0.000       0.000       0.001       0.001       0.001

  Specific indirect 7
    PAYER
    FEDUC
    FAGE
    SOCADV
    AFRAMF           0.000       0.000       0.000       0.000       0.000       0.000       0.000

  Direct
    PAYER
    AFRAMF          -0.037      -0.036      -0.035      -0.032      -0.028      -0.027      -0.025


Effects from FHISP to PAYER

  Total             -0.171      -0.170      -0.170      -0.166      -0.163      -0.163      -0.162
  Total indirect    -0.144      -0.143      -0.143      -0.140      -0.137      -0.137      -0.136

  Specific indirect 1
    PAYER
    FEDUC
    FHISP            0.002       0.002       0.002       0.003       0.003       0.003       0.003

  Specific indirect 2
    PAYER
    FAGE
    FHISP            0.000       0.000       0.000       0.000       0.000       0.000       0.000

  Specific indirect 3
    PAYER
    SOCADV
    FHISP           -0.160      -0.158      -0.157      -0.152      -0.148      -0.147      -0.146

  Specific indirect 4
    PAYER
    FEDUC
    FAGE
    FHISP            0.000       0.000       0.000       0.000       0.000       0.000       0.000

  Specific indirect 5
    PAYER
    FEDUC
    SOCADV
    FHISP            0.007       0.007       0.008       0.010       0.011       0.012       0.013

  Specific indirect 6
    PAYER
    FAGE
    SOCADV
    FHISP            0.000       0.000       0.000       0.000       0.001       0.001       0.001

  Specific indirect 7
    PAYER
    FEDUC
    FAGE
    SOCADV
    FHISP            0.000       0.000       0.000       0.000       0.000       0.000       0.000

  Direct
    PAYER
    FHISP           -0.031      -0.030      -0.030      -0.027      -0.023      -0.023      -0.022


Effects from OTHF to PAYER

  Total             -0.036      -0.034      -0.034      -0.030      -0.026      -0.025      -0.024
  Total indirect    -0.002      -0.001      -0.001       0.002       0.004       0.005       0.006

  Specific indirect 1
    PAYER
    FEDUC
    OTHF            -0.002      -0.002      -0.002      -0.002      -0.001      -0.001      -0.001

  Specific indirect 2
    PAYER
    FAGE
    OTHF             0.000       0.000       0.000       0.000       0.000       0.000       0.000

  Specific indirect 3
    PAYER
    SOCADV
    OTHF             0.000       0.001       0.001       0.004       0.006       0.007       0.008

  Specific indirect 4
    PAYER
    FEDUC
    FAGE
    OTHF             0.000       0.000       0.000       0.000       0.000       0.000       0.000

  Specific indirect 5
    PAYER
    FEDUC
    SOCADV
    OTHF            -0.001       0.000       0.000       0.000       0.000       0.000       0.000

  Specific indirect 6
    PAYER
    FAGE
    SOCADV
    OTHF             0.000       0.000       0.000       0.000       0.000       0.000       0.000

  Specific indirect 7
    PAYER
    FEDUC
    FAGE
    SOCADV
    OTHF             0.000       0.000       0.000       0.000       0.000       0.000       0.000

  Direct
    PAYER
    OTHF            -0.037      -0.036      -0.035      -0.031      -0.028      -0.027      -0.026


Effects from SOCADV to PAYER

  Total              0.742       0.744       0.744       0.748       0.753       0.753       0.755
  Total indirect    -0.072      -0.066      -0.063      -0.052      -0.041      -0.039      -0.037

  Specific indirect 1
    PAYER
    FEDUC
    SOCADV          -0.067      -0.062      -0.060      -0.050      -0.041      -0.039      -0.038

  Specific indirect 2
    PAYER
    FAGE
    SOCADV          -0.006      -0.004      -0.004      -0.001       0.001       0.002       0.002

  Specific indirect 3
    PAYER
    FEDUC
    FAGE
    SOCADV           0.000       0.000       0.000       0.000       0.000       0.000       0.000

  Direct
    PAYER
    SOCADV           0.780       0.783       0.785       0.800       0.815       0.818       0.826


Effects from CIG0 to PAYER

  Total              0.000       0.000       0.000       0.000       0.000       0.000       0.000
  Total indirect     0.000       0.000       0.000       0.000       0.000       0.000       0.000


Effects from MAGE to PAYER

  Total              0.000       0.000       0.000       0.000       0.000       0.000       0.000
  Total indirect     0.000       0.000       0.000       0.000       0.000       0.000       0.000


Effects from FAGE to PAYER

  Total             -0.010      -0.008      -0.008      -0.003       0.002       0.002       0.004
  Total indirect    -0.001      -0.001      -0.001       0.000       0.000       0.000       0.000

  Specific indirect 1
    PAYER
    FEDUC
    FAGE            -0.001      -0.001      -0.001       0.000       0.000       0.000       0.000

  Direct
    PAYER
    FAGE            -0.010      -0.008      -0.007      -0.002       0.002       0.003       0.004


Effects from MEDUC to PAYER

  Total              0.000       0.000       0.000       0.000       0.000       0.000       0.000
  Total indirect     0.000       0.000       0.000       0.000       0.000       0.000       0.000


Effects from FEDUC to PAYER

  Total             -0.087      -0.080      -0.078      -0.066      -0.054      -0.052      -0.050
  Total indirect     0.000       0.000       0.000       0.000       0.000       0.000       0.000

  Direct
    PAYER
    FEDUC           -0.087      -0.080      -0.078      -0.066      -0.054      -0.052      -0.050


Effects from MHT to PAYER

  Total              0.000       0.000       0.000       0.000       0.000       0.000       0.000
  Total indirect     0.000       0.000       0.000       0.000       0.000       0.000       0.000


Effects from BMI to PAYER

  Total              0.000       0.000       0.000       0.000       0.000       0.000       0.000
  Total indirect     0.000       0.000       0.000       0.000       0.000       0.000       0.000


Effects from AFRAMM to WIC

  Total              0.109       0.111       0.111       0.115       0.119       0.119       0.121
  Total indirect     0.040       0.041       0.041       0.044       0.047       0.047       0.048

  Specific indirect 1
    WIC
    MEDUC
    AFRAMM           0.000       0.000       0.000       0.000       0.000       0.000       0.000

  Specific indirect 2
    WIC
    MAGE
    AFRAMM           0.000       0.000       0.000       0.000       0.000       0.000       0.000

  Specific indirect 3
    WIC
    SOCADV
    AFRAMM           0.038       0.039       0.039       0.042       0.045       0.046       0.047

  Specific indirect 4
    WIC
    MEDUC
    CIG0
    AFRAMM           0.000       0.000       0.000       0.000       0.000       0.000       0.001

  Specific indirect 5
    WIC
    MEDUC
    SOCADV
    AFRAMM          -0.003      -0.002      -0.002      -0.002      -0.001      -0.001       0.000

  Specific indirect 6
    WIC
    MAGE
    CIG0
    AFRAMM           0.000       0.000       0.000       0.000       0.000       0.000       0.000

  Specific indirect 7
    WIC
    MAGE
    SOCADV
    AFRAMM           0.002       0.002       0.002       0.003       0.003       0.003       0.003

  Specific indirect 8
    WIC
    MEDUC
    CIG0
    SOCADV
    AFRAMM           0.000       0.000       0.000       0.000       0.000       0.000       0.000

  Specific indirect 9
    WIC
    MAGE
    CIG0
    SOCADV
    AFRAMM           0.000       0.000       0.000       0.000       0.000       0.000       0.000

  Direct
    WIC
    AFRAMM           0.066       0.067       0.067       0.071       0.074       0.075       0.077


Effects from MHISP to WIC

  Total              0.144       0.145       0.145       0.149       0.152       0.152       0.153
  Total indirect     0.091       0.092       0.092       0.095       0.097       0.098       0.098

  Specific indirect 1
    WIC
    MEDUC
    MHISP           -0.002      -0.002      -0.002      -0.001      -0.001       0.000       0.000

  Specific indirect 2
    WIC
    MAGE
    MHISP           -0.001      -0.001      -0.001      -0.001      -0.001      -0.001      -0.001

  Specific indirect 3
    WIC
    SOCADV
    MHISP            0.088       0.089       0.090       0.094       0.098       0.099       0.100

  Specific indirect 4
    WIC
    MEDUC
    CIG0
    MHISP            0.000       0.000       0.000       0.000       0.001       0.001       0.001

  Specific indirect 5
    WIC
    MEDUC
    SOCADV
    MHISP           -0.006      -0.005      -0.005      -0.003      -0.002      -0.001       0.000

  Specific indirect 6
    WIC
    MAGE
    CIG0
    MHISP            0.000       0.000       0.000       0.000       0.000       0.000       0.000

  Specific indirect 7
    WIC
    MAGE
    SOCADV
    MHISP            0.005       0.005       0.005       0.006       0.006       0.006       0.007

  Specific indirect 8
    WIC
    MEDUC
    CIG0
    SOCADV
    MHISP            0.000       0.000       0.000       0.000       0.000       0.000       0.000

  Specific indirect 9
    WIC
    MAGE
    CIG0
    SOCADV
    MHISP            0.000       0.000       0.000       0.000       0.000       0.000       0.000

  Direct
    WIC
    MHISP            0.049       0.050       0.051       0.054       0.057       0.058       0.059


Effects from OTHM to WIC

  Total             -0.041      -0.040      -0.039      -0.035      -0.031      -0.030      -0.029
  Total indirect    -0.109      -0.108      -0.108      -0.105      -0.102      -0.101      -0.100

  Specific indirect 1
    WIC
    MEDUC
    OTHM            -0.002      -0.002      -0.002      -0.001      -0.001       0.000       0.000

  Specific indirect 2
    WIC
    MAGE
    OTHM             0.000       0.000       0.000       0.000       0.000       0.000       0.000

  Specific indirect 3
    WIC
    SOCADV
    OTHM            -0.108      -0.107      -0.106      -0.102      -0.097      -0.096      -0.094

  Specific indirect 4
    WIC
    MEDUC
    CIG0
    OTHM             0.000       0.000       0.000       0.000       0.000       0.000       0.000

  Specific indirect 5
    WIC
    MEDUC
    SOCADV
    OTHM             0.000       0.001       0.002       0.004       0.006       0.006       0.006

  Specific indirect 6
    WIC
    MAGE
    CIG0
    OTHM             0.000       0.000       0.000       0.000       0.000       0.000       0.000

  Specific indirect 7
    WIC
    MAGE
    SOCADV
    OTHM            -0.007      -0.007      -0.007      -0.006      -0.005      -0.005      -0.005

  Specific indirect 8
    WIC
    MEDUC
    CIG0
    SOCADV
    OTHM             0.000       0.000       0.000       0.000       0.000       0.000       0.000

  Specific indirect 9
    WIC
    MAGE
    CIG0
    SOCADV
    OTHM             0.000       0.000       0.000       0.000       0.000       0.000       0.000

  Direct
    WIC
    OTHM             0.063       0.065       0.065       0.070       0.074       0.075       0.076


Effects from AFRAMF to WIC

  Total              0.185       0.186       0.187       0.190       0.194       0.195       0.196
  Total indirect     0.139       0.140       0.140       0.143       0.145       0.146       0.147

  Specific indirect 1
    WIC
    SOCADV
    AFRAMF           0.132       0.134       0.135       0.140       0.144       0.145       0.147

  Specific indirect 2
    WIC
    MEDUC
    CIG0
    AFRAMF           0.000       0.000       0.000       0.000       0.000       0.000       0.000

  Specific indirect 3
    WIC
    MEDUC
    SOCADV
    AFRAMF          -0.008      -0.008      -0.008      -0.005      -0.003      -0.002      -0.001

  Specific indirect 4
    WIC
    MAGE
    CIG0
    AFRAMF           0.000       0.000       0.000       0.000       0.000       0.000       0.000

  Specific indirect 5
    WIC
    MAGE
    SOCADV
    AFRAMF           0.007       0.007       0.007       0.008       0.009       0.010       0.010

  Specific indirect 6
    WIC
    MEDUC
    CIG0
    SOCADV
    AFRAMF           0.000       0.000       0.000       0.000       0.000       0.000       0.000

  Specific indirect 7
    WIC
    MAGE
    CIG0
    SOCADV
    AFRAMF           0.000       0.000       0.000       0.000       0.000       0.000       0.000

  Direct
    WIC
    AFRAMF           0.042       0.043       0.044       0.047       0.051       0.052       0.053


Effects from FHISP to WIC

  Total              0.180       0.181       0.182       0.185       0.188       0.188       0.190
  Total indirect     0.133       0.134       0.134       0.136       0.139       0.139       0.140

  Specific indirect 1
    WIC
    SOCADV
    FHISP            0.127       0.128       0.129       0.133       0.137       0.138       0.139

  Specific indirect 2
    WIC
    MEDUC
    CIG0
    FHISP            0.000       0.000       0.000       0.000       0.000       0.000       0.000

  Specific indirect 3
    WIC
    MEDUC
    SOCADV
    FHISP           -0.008      -0.008      -0.007      -0.005      -0.003      -0.002      -0.001

  Specific indirect 4
    WIC
    MAGE
    CIG0
    FHISP            0.000       0.000       0.000       0.000       0.000       0.000       0.000

  Specific indirect 5
    WIC
    MAGE
    SOCADV
    FHISP            0.007       0.007       0.007       0.008       0.009       0.009       0.009

  Specific indirect 6
    WIC
    MEDUC
    CIG0
    SOCADV
    FHISP            0.000       0.000       0.000       0.000       0.000       0.000       0.000

  Specific indirect 7
    WIC
    MAGE
    CIG0
    SOCADV
    FHISP            0.000       0.000       0.000       0.000       0.000       0.000       0.000

  Direct
    WIC
    FHISP            0.044       0.045       0.045       0.048       0.051       0.052       0.053


Effects from OTHF to WIC

  Total              0.038       0.039       0.040       0.044       0.048       0.049       0.050
  Total indirect    -0.007      -0.006      -0.005      -0.003      -0.001       0.000       0.000

  Specific indirect 1
    WIC
    SOCADV
    OTHF            -0.007      -0.006      -0.005      -0.003      -0.001       0.000       0.000

  Specific indirect 2
    WIC
    MEDUC
    CIG0
    OTHF             0.000       0.000       0.000       0.000       0.000       0.000       0.000

  Specific indirect 3
    WIC
    MEDUC
    SOCADV
    OTHF             0.000       0.000       0.000       0.000       0.000       0.000       0.000

  Specific indirect 4
    WIC
    MAGE
    CIG0
    OTHF             0.000       0.000       0.000       0.000       0.000       0.000       0.000

  Specific indirect 5
    WIC
    MAGE
    SOCADV
    OTHF             0.000       0.000       0.000       0.000       0.000       0.000       0.000

  Specific indirect 6
    WIC
    MEDUC
    CIG0
    SOCADV
    OTHF             0.000       0.000       0.000       0.000       0.000       0.000       0.000

  Specific indirect 7
    WIC
    MAGE
    CIG0
    SOCADV
    OTHF             0.000       0.000       0.000       0.000       0.000       0.000       0.000

  Direct
    WIC
    OTHF             0.041       0.043       0.043       0.047       0.051       0.051       0.053


Effects from SOCADV to WIC

  Total             -0.723      -0.721      -0.720      -0.714      -0.708      -0.707      -0.705
  Total indirect    -0.044      -0.036      -0.032      -0.015       0.002       0.005       0.008

  Specific indirect 1
    WIC
    MEDUC
    SOCADV           0.004       0.009       0.013       0.026       0.038       0.040       0.043

  Specific indirect 2
    WIC
    MAGE
    SOCADV          -0.049      -0.047      -0.046      -0.042      -0.037      -0.036      -0.035

  Specific indirect 3
    WIC
    MEDUC
    CIG0
    SOCADV           0.000       0.000       0.001       0.001       0.001       0.001       0.002

  Specific indirect 4
    WIC
    MAGE
    CIG0
    SOCADV           0.000       0.000       0.000       0.000       0.000       0.000       0.001

  Direct
    WIC
    SOCADV          -0.730      -0.726      -0.722      -0.700      -0.677      -0.672      -0.661


Effects from CIG0 to WIC

  Total             -0.004      -0.004      -0.003      -0.003      -0.002      -0.001      -0.001
  Total indirect    -0.004      -0.004      -0.003      -0.003      -0.002      -0.001      -0.001

  Specific indirect 1
    WIC
    MEDUC
    CIG0            -0.003      -0.003      -0.003      -0.002      -0.001      -0.001       0.000

  Specific indirect 2
    WIC
    MAGE
    CIG0            -0.001      -0.001      -0.001      -0.001       0.000       0.000       0.000


Effects from MAGE to WIC

  Total             -0.070      -0.067      -0.066      -0.059      -0.052      -0.051      -0.050
  Total indirect     0.000       0.000       0.000       0.000       0.000       0.000       0.000

  Direct
    WIC
    MAGE            -0.070      -0.067      -0.066      -0.059      -0.052      -0.051      -0.050


Effects from FAGE to WIC

  Total              0.000       0.000       0.000       0.000       0.000       0.000       0.000
  Total indirect     0.000       0.000       0.000       0.000       0.000       0.000       0.000


Effects from MEDUC to WIC

  Total              0.004       0.011       0.016       0.032       0.047       0.049       0.053
  Total indirect     0.000       0.000       0.000       0.000       0.000       0.000       0.000

  Direct
    WIC
    MEDUC            0.004       0.011       0.016       0.032       0.047       0.049       0.053


Effects from FEDUC to WIC

  Total              0.000       0.000       0.000       0.000       0.000       0.000       0.000
  Total indirect     0.000       0.000       0.000       0.000       0.000       0.000       0.000


Effects from MHT to WIC

  Total              0.000       0.000       0.000       0.000       0.000       0.000       0.000
  Total indirect     0.000       0.000       0.000       0.000       0.000       0.000       0.000


Effects from BMI to WIC

  Total              0.000       0.000       0.000       0.000       0.000       0.000       0.000
  Total indirect     0.000       0.000       0.000       0.000       0.000       0.000       0.000


Effects from AFRAMM to PRECAREM

  Total              0.040       0.041       0.042       0.045       0.048       0.048       0.050
  Total indirect     0.006       0.007       0.007       0.008       0.009       0.010       0.010

  Specific indirect 1
    PRECAREM
    PAYER
    AFRAMM           0.008       0.008       0.008       0.009       0.010       0.010       0.010

  Specific indirect 2
    PRECAREM
    MEDUC
    AFRAMM          -0.001      -0.001      -0.001       0.000       0.000       0.000       0.000

  Specific indirect 3
    PRECAREM
    CIG0
    AFRAMM          -0.006      -0.005      -0.005      -0.004      -0.003      -0.003      -0.003

  Specific indirect 4
    PRECAREM
    WIC
    AFRAMM          -0.005      -0.005      -0.005      -0.005      -0.004      -0.004      -0.004

  Specific indirect 5
    PRECAREM
    MAGE
    AFRAMM           0.000       0.000       0.000       0.000       0.000       0.000       0.000

  Specific indirect 6
    PRECAREM
    BMI
    AFRAMM           0.000       0.000       0.000       0.000       0.000       0.000       0.000

  Specific indirect 7
    PRECAREM
    SOCADV
    AFRAMM           0.000       0.000       0.000       0.001       0.002       0.002       0.003

  Specific indirect 8
    PRECAREM
    PAYER
    SOCADV
    AFRAMM           0.006       0.006       0.006       0.006       0.007       0.007       0.007

  Specific indirect 9
    PRECAREM
    MEDUC
    CIG0
    AFRAMM          -0.001      -0.001      -0.001      -0.001       0.000       0.000       0.000

  Specific indirect 10
    PRECAREM
    MEDUC
    SOCADV
    AFRAMM           0.002       0.002       0.002       0.003       0.003       0.003       0.004

  Specific indirect 11
    PRECAREM
    CIG0
    SOCADV
    AFRAMM           0.001       0.001       0.001       0.001       0.001       0.001       0.001

  Specific indirect 12
    PRECAREM
    WIC
    MEDUC
    AFRAMM           0.000       0.000       0.000       0.000       0.000       0.000       0.000

  Specific indirect 13
    PRECAREM
    WIC
    MAGE
    AFRAMM           0.000       0.000       0.000       0.000       0.000       0.000       0.000

  Specific indirect 14
    PRECAREM
    WIC
    SOCADV
    AFRAMM          -0.003      -0.003      -0.003      -0.003      -0.002      -0.002      -0.002

  Specific indirect 15
    PRECAREM
    MAGE
    CIG0
    AFRAMM           0.000       0.000       0.000       0.000       0.000       0.000       0.000

  Specific indirect 16
    PRECAREM
    MAGE
    SOCADV
    AFRAMM           0.001       0.001       0.001       0.001       0.002       0.002       0.002

  Specific indirect 17
    PRECAREM
    BMI
    MEDUC
    AFRAMM           0.000       0.000       0.000       0.000       0.000       0.000       0.000

  Specific indirect 18
    PRECAREM
    BMI
    CIG0
    AFRAMM           0.000       0.000       0.000       0.000       0.000       0.000       0.000

  Specific indirect 19
    PRECAREM
    BMI
    MAGE
    AFRAMM           0.000       0.000       0.000       0.000       0.000       0.000       0.000

  Specific indirect 20
    PRECAREM
    BMI
    SOCADV
    AFRAMM          -0.001      -0.001      -0.001      -0.001      -0.001      -0.001       0.000

  Specific indirect 21
    PRECAREM
    PAYER
    FEDUC
    SOCADV
    AFRAMM          -0.001      -0.001       0.000       0.000       0.000       0.000       0.000

  Specific indirect 22
    PRECAREM
    PAYER
    FAGE
    SOCADV
    AFRAMM           0.000       0.000       0.000       0.000       0.000       0.000       0.000

  Specific indirect 23
    PRECAREM
    MEDUC
    CIG0
    SOCADV
    AFRAMM           0.000       0.000       0.000       0.000       0.000       0.000       0.000

  Specific indirect 24
    PRECAREM
    WIC
    MEDUC
    CIG0
    AFRAMM           0.000       0.000       0.000       0.000       0.000       0.000       0.000

  Specific indirect 25
    PRECAREM
    WIC
    MEDUC
    SOCADV
    AFRAMM           0.000       0.000       0.000       0.000       0.000       0.000       0.000

  Specific indirect 26
    PRECAREM
    WIC
    MAGE
    CIG0
    AFRAMM           0.000       0.000       0.000       0.000       0.000       0.000       0.000

  Specific indirect 27
    PRECAREM
    WIC
    MAGE
    SOCADV
    AFRAMM           0.000       0.000       0.000       0.000       0.000       0.000       0.000

  Specific indirect 28
    PRECAREM
    MAGE
    CIG0
    SOCADV
    AFRAMM           0.000       0.000       0.000       0.000       0.000       0.000       0.000

  Specific indirect 29
    PRECAREM
    BMI
    MEDUC
    CIG0
    AFRAMM           0.000       0.000       0.000       0.000       0.000       0.000       0.000

  Specific indirect 30
    PRECAREM
    BMI
    MEDUC
    SOCADV
    AFRAMM           0.000       0.000       0.000       0.000       0.000       0.000       0.000

  Specific indirect 31
    PRECAREM
    BMI
    CIG0
    SOCADV
    AFRAMM           0.000       0.000       0.000       0.000       0.000       0.000       0.000

  Specific indirect 32
    PRECAREM
    BMI
    MAGE
    CIG0
    AFRAMM           0.000       0.000       0.000       0.000       0.000       0.000       0.000

  Specific indirect 33
    PRECAREM
    BMI
    MAGE
    SOCADV
    AFRAMM           0.000       0.000       0.000       0.000       0.000       0.000       0.000

  Specific indirect 34
    PRECAREM
    PAYER
    FEDUC
    FAGE
    SOCADV
    AFRAMM           0.000       0.000       0.000       0.000       0.000       0.000       0.000

  Specific indirect 35
    PRECAREM
    WIC
    MEDUC
    CIG0
    SOCADV
    AFRAMM           0.000       0.000       0.000       0.000       0.000       0.000       0.000

  Specific indirect 36
    PRECAREM
    WIC
    MAGE
    CIG0
    SOCADV
    AFRAMM           0.000       0.000       0.000       0.000       0.000       0.000       0.000

  Specific indirect 37
    PRECAREM
    BMI
    MEDUC
    CIG0
    SOCADV
    AFRAMM           0.000       0.000       0.000       0.000       0.000       0.000       0.000

  Specific indirect 38
    PRECAREM
    BMI
    MAGE
    CIG0
    SOCADV
    AFRAMM           0.000       0.000       0.000       0.000       0.000       0.000       0.000

  Direct
    PRECAREM
    AFRAMM           0.031       0.032       0.033       0.036       0.040       0.040       0.042


Effects from MHISP to PRECAREM

  Total              0.032       0.033       0.034       0.036       0.039       0.039       0.040
  Total indirect     0.017       0.017       0.018       0.019       0.020       0.021       0.021

  Specific indirect 1
    PRECAREM
    PAYER
    MHISP            0.005       0.005       0.006       0.006       0.007       0.007       0.007

  Specific indirect 2
    PRECAREM
    MEDUC
    MHISP            0.002       0.002       0.002       0.002       0.003       0.003       0.003

  Specific indirect 3
    PRECAREM
    CIG0
    MHISP           -0.007      -0.007      -0.007      -0.006      -0.004      -0.004      -0.004

  Specific indirect 4
    PRECAREM
    WIC
    MHISP           -0.004      -0.004      -0.004      -0.004      -0.003      -0.003      -0.003

  Specific indirect 5
    PRECAREM
    MAGE
    MHISP           -0.001      -0.001       0.000       0.000       0.000       0.000       0.000

  Specific indirect 6
    PRECAREM
    BMI
    MHISP            0.000       0.000       0.000       0.000       0.000       0.000       0.000

  Specific indirect 7
    PRECAREM
    SOCADV
    MHISP           -0.001       0.000       0.001       0.003       0.005       0.005       0.006

  Specific indirect 8
    PRECAREM
    PAYER
    SOCADV
    MHISP            0.013       0.013       0.014       0.014       0.015       0.015       0.016

  Specific indirect 9
    PRECAREM
    MEDUC
    CIG0
    MHISP           -0.001      -0.001      -0.001      -0.001      -0.001      -0.001      -0.001

  Specific indirect 10
    PRECAREM
    MEDUC
    SOCADV
    MHISP            0.005       0.005       0.006       0.006       0.007       0.007       0.008

  Specific indirect 11
    PRECAREM
    CIG0
    SOCADV
    MHISP            0.001       0.001       0.001       0.002       0.002       0.002       0.002

  Specific indirect 12
    PRECAREM
    WIC
    MEDUC
    MHISP            0.000       0.000       0.000       0.000       0.000       0.000       0.000

  Specific indirect 13
    PRECAREM
    WIC
    MAGE
    MHISP            0.000       0.000       0.000       0.000       0.000       0.000       0.000

  Specific indirect 14
    PRECAREM
    WIC
    SOCADV
    MHISP           -0.007      -0.007      -0.007      -0.006      -0.006      -0.005      -0.005

  Specific indirect 15
    PRECAREM
    MAGE
    CIG0
    MHISP            0.000       0.000       0.000       0.000       0.000       0.000       0.000

  Specific indirect 16
    PRECAREM
    MAGE
    SOCADV
    MHISP            0.003       0.003       0.003       0.003       0.004       0.004       0.004

  Specific indirect 17
    PRECAREM
    BMI
    MEDUC
    MHISP            0.000       0.000       0.000       0.000       0.000       0.000       0.000

  Specific indirect 18
    PRECAREM
    BMI
    CIG0
    MHISP            0.000       0.000       0.000       0.000       0.000       0.000       0.000

  Specific indirect 19
    PRECAREM
    BMI
    MAGE
    MHISP            0.000       0.000       0.000       0.000       0.000       0.000       0.000

  Specific indirect 20
    PRECAREM
    BMI
    SOCADV
    MHISP           -0.002      -0.002      -0.002      -0.001      -0.001      -0.001      -0.001

  Specific indirect 21
    PRECAREM
    PAYER
    FEDUC
    SOCADV
    MHISP           -0.001      -0.001      -0.001      -0.001      -0.001      -0.001      -0.001

  Specific indirect 22
    PRECAREM
    PAYER
    FAGE
    SOCADV
    MHISP            0.000       0.000       0.000       0.000       0.000       0.000       0.000

  Specific indirect 23
    PRECAREM
    MEDUC
    CIG0
    SOCADV
    MHISP            0.000       0.000       0.000       0.000       0.000       0.000       0.000

  Specific indirect 24
    PRECAREM
    WIC
    MEDUC
    CIG0
    MHISP            0.000       0.000       0.000       0.000       0.000       0.000       0.000

  Specific indirect 25
    PRECAREM
    WIC
    MEDUC
    SOCADV
    MHISP            0.000       0.000       0.000       0.000       0.000       0.000       0.000

  Specific indirect 26
    PRECAREM
    WIC
    MAGE
    CIG0
    MHISP            0.000       0.000       0.000       0.000       0.000       0.000       0.000

  Specific indirect 27
    PRECAREM
    WIC
    MAGE
    SOCADV
    MHISP            0.000       0.000       0.000       0.000       0.000       0.000       0.000

  Specific indirect 28
    PRECAREM
    MAGE
    CIG0
    SOCADV
    MHISP            0.000       0.000       0.000       0.000       0.000       0.000       0.000

  Specific indirect 29
    PRECAREM
    BMI
    MEDUC
    CIG0
    MHISP            0.000       0.000       0.000       0.000       0.000       0.000       0.000

  Specific indirect 30
    PRECAREM
    BMI
    MEDUC
    SOCADV
    MHISP            0.000       0.000       0.000       0.000       0.001       0.001       0.001

  Specific indirect 31
    PRECAREM
    BMI
    CIG0
    SOCADV
    MHISP            0.000       0.000       0.000       0.000       0.000       0.000       0.000

  Specific indirect 32
    PRECAREM
    BMI
    MAGE
    CIG0
    MHISP            0.000       0.000       0.000       0.000       0.000       0.000       0.000

  Specific indirect 33
    PRECAREM
    BMI
    MAGE
    SOCADV
    MHISP            0.000       0.000       0.000       0.000       0.000       0.000       0.001

  Specific indirect 34
    PRECAREM
    PAYER
    FEDUC
    FAGE
    SOCADV
    MHISP            0.000       0.000       0.000       0.000       0.000       0.000       0.000

  Specific indirect 35
    PRECAREM
    WIC
    MEDUC
    CIG0
    SOCADV
    MHISP            0.000       0.000       0.000       0.000       0.000       0.000       0.000

  Specific indirect 36
    PRECAREM
    WIC
    MAGE
    CIG0
    SOCADV
    MHISP            0.000       0.000       0.000       0.000       0.000       0.000       0.000

  Specific indirect 37
    PRECAREM
    BMI
    MEDUC
    CIG0
    SOCADV
    MHISP            0.000       0.000       0.000       0.000       0.000       0.000       0.000

  Specific indirect 38
    PRECAREM
    BMI
    MAGE
    CIG0
    SOCADV
    MHISP            0.000       0.000       0.000       0.000       0.000       0.000       0.000

  Direct
    PRECAREM
    MHISP            0.013       0.014       0.014       0.017       0.020       0.021       0.022


Effects from OTHM to PRECAREM

  Total              0.008       0.009       0.009       0.012       0.015       0.016       0.017
  Total indirect    -0.015      -0.014      -0.014      -0.013      -0.012      -0.011      -0.011

  Specific indirect 1
    PRECAREM
    PAYER
    OTHM             0.011       0.011       0.011       0.012       0.013       0.013       0.013

  Specific indirect 2
    PRECAREM
    MEDUC
    OTHM             0.002       0.002       0.002       0.002       0.003       0.003       0.003

  Specific indirect 3
    PRECAREM
    CIG0
    OTHM            -0.003      -0.003      -0.003      -0.002      -0.002      -0.002      -0.001

  Specific indirect 4
    PRECAREM
    WIC
    OTHM            -0.005      -0.005      -0.005      -0.005      -0.004      -0.004      -0.004

  Specific indirect 5
    PRECAREM
    MAGE
    OTHM             0.000       0.000       0.000       0.000       0.000       0.000       0.000

  Specific indirect 6
    PRECAREM
    BMI
    OTHM             0.001       0.001       0.001       0.002       0.002       0.002       0.002

  Specific indirect 7
    PRECAREM
    SOCADV
    OTHM            -0.006      -0.006      -0.005      -0.003      -0.001       0.000       0.001

  Specific indirect 8
    PRECAREM
    PAYER
    SOCADV
    OTHM            -0.017      -0.016      -0.016      -0.015      -0.015      -0.014      -0.014

  Specific indirect 9
    PRECAREM
    MEDUC
    CIG0
    OTHM             0.000       0.000       0.000       0.000       0.000       0.000       0.000

  Specific indirect 10
    PRECAREM
    MEDUC
    SOCADV
    OTHM            -0.008      -0.008      -0.008      -0.007      -0.006      -0.006      -0.006

  Specific indirect 11
    PRECAREM
    CIG0
    SOCADV
    OTHM            -0.002      -0.002      -0.002      -0.002      -0.001      -0.001      -0.001

  Specific indirect 12
    PRECAREM
    WIC
    MEDUC
    OTHM             0.000       0.000       0.000       0.000       0.000       0.000       0.000

  Specific indirect 13
    PRECAREM
    WIC
    MAGE
    OTHM             0.000       0.000       0.000       0.000       0.000       0.000       0.000

  Specific indirect 14
    PRECAREM
    WIC
    SOCADV
    OTHM             0.006       0.006       0.006       0.007       0.007       0.008       0.008

  Specific indirect 15
    PRECAREM
    MAGE
    CIG0
    OTHM             0.000       0.000       0.000       0.000       0.000       0.000       0.000

  Specific indirect 16
    PRECAREM
    MAGE
    SOCADV
    OTHM            -0.004      -0.004      -0.004      -0.003      -0.003      -0.003      -0.003

  Specific indirect 17
    PRECAREM
    BMI
    MEDUC
    OTHM             0.000       0.000       0.000       0.000       0.000       0.000       0.000

  Specific indirect 18
    PRECAREM
    BMI
    CIG0
    OTHM             0.000       0.000       0.000       0.000       0.000       0.000       0.000

  Specific indirect 19
    PRECAREM
    BMI
    MAGE
    OTHM             0.000       0.000       0.000       0.000       0.000       0.000       0.000

  Specific indirect 20
    PRECAREM
    BMI
    SOCADV
    OTHM             0.001       0.001       0.001       0.002       0.002       0.002       0.002

  Specific indirect 21
    PRECAREM
    PAYER
    FEDUC
    SOCADV
    OTHM             0.001       0.001       0.001       0.001       0.001       0.001       0.001

  Specific indirect 22
    PRECAREM
    PAYER
    FAGE
    SOCADV
    OTHM             0.000       0.000       0.000       0.000       0.000       0.000       0.000

  Specific indirect 23
    PRECAREM
    MEDUC
    CIG0
    SOCADV
    OTHM             0.000       0.000       0.000       0.000       0.000       0.000       0.000

  Specific indirect 24
    PRECAREM
    WIC
    MEDUC
    CIG0
    OTHM             0.000       0.000       0.000       0.000       0.000       0.000       0.000

  Specific indirect 25
    PRECAREM
    WIC
    MEDUC
    SOCADV
    OTHM             0.000       0.000       0.000       0.000       0.000       0.000       0.000

  Specific indirect 26
    PRECAREM
    WIC
    MAGE
    CIG0
    OTHM             0.000       0.000       0.000       0.000       0.000       0.000       0.000

  Specific indirect 27
    PRECAREM
    WIC
    MAGE
    SOCADV
    OTHM             0.000       0.000       0.000       0.000       0.000       0.000       0.000

  Specific indirect 28
    PRECAREM
    MAGE
    CIG0
    SOCADV
    OTHM             0.000       0.000       0.000       0.000       0.000       0.000       0.000

  Specific indirect 29
    PRECAREM
    BMI
    MEDUC
    CIG0
    OTHM             0.000       0.000       0.000       0.000       0.000       0.000       0.000

  Specific indirect 30
    PRECAREM
    BMI
    MEDUC
    SOCADV
    OTHM            -0.001      -0.001      -0.001       0.000       0.000       0.000       0.000

  Specific indirect 31
    PRECAREM
    BMI
    CIG0
    SOCADV
    OTHM             0.000       0.000       0.000       0.000       0.000       0.000       0.000

  Specific indirect 32
    PRECAREM
    BMI
    MAGE
    CIG0
    OTHM             0.000       0.000       0.000       0.000       0.000       0.000       0.000

  Specific indirect 33
    PRECAREM
    BMI
    MAGE
    SOCADV
    OTHM            -0.001      -0.001      -0.001       0.000       0.000       0.000       0.000

  Specific indirect 34
    PRECAREM
    PAYER
    FEDUC
    FAGE
    SOCADV
    OTHM             0.000       0.000       0.000       0.000       0.000       0.000       0.000

  Specific indirect 35
    PRECAREM
    WIC
    MEDUC
    CIG0
    SOCADV
    OTHM             0.000       0.000       0.000       0.000       0.000       0.000       0.000

  Specific indirect 36
    PRECAREM
    WIC
    MAGE
    CIG0
    SOCADV
    OTHM             0.000       0.000       0.000       0.000       0.000       0.000       0.000

  Specific indirect 37
    PRECAREM
    BMI
    MEDUC
    CIG0
    SOCADV
    OTHM             0.000       0.000       0.000       0.000       0.000       0.000       0.000

  Specific indirect 38
    PRECAREM
    BMI
    MAGE
    CIG0
    SOCADV
    OTHM             0.000       0.000       0.000       0.000       0.000       0.000       0.000

  Direct
    PRECAREM
    OTHM             0.020       0.021       0.022       0.025       0.028       0.029       0.030


Effects from AFRAMF to PRECAREM

  Total              0.047       0.048       0.049       0.052       0.055       0.056       0.057
  Total indirect     0.029       0.029       0.029       0.030       0.031       0.031       0.032

  Specific indirect 1
    PRECAREM
    PAYER
    AFRAMF           0.003       0.004       0.004       0.004       0.005       0.005       0.005

  Specific indirect 2
    PRECAREM
    CIG0
    AFRAMF          -0.002      -0.002      -0.002      -0.001      -0.001      -0.001      -0.001

  Specific indirect 3
    PRECAREM
    WIC
    AFRAMF          -0.004      -0.004      -0.004      -0.003      -0.003      -0.003      -0.003

  Specific indirect 4
    PRECAREM
    SOCADV
    AFRAMF          -0.001       0.000       0.001       0.004       0.007       0.008       0.009

  Specific indirect 5
    PRECAREM
    PAYER
    FEDUC
    AFRAMF           0.000       0.000       0.000       0.000       0.000       0.000       0.000

  Specific indirect 6
    PRECAREM
    PAYER
    FAGE
    AFRAMF           0.000       0.000       0.000       0.000       0.000       0.000       0.000

  Specific indirect 7
    PRECAREM
    PAYER
    SOCADV
    AFRAMF           0.019       0.020       0.020       0.021       0.022       0.023       0.023

  Specific indirect 8
    PRECAREM
    MEDUC
    CIG0
    AFRAMF           0.000       0.000       0.000       0.000       0.000       0.000       0.000

  Specific indirect 9
    PRECAREM
    MEDUC
    SOCADV
    AFRAMF           0.008       0.008       0.008       0.009       0.011       0.011       0.011

  Specific indirect 10
    PRECAREM
    CIG0
    SOCADV
    AFRAMF           0.002       0.002       0.002       0.003       0.003       0.003       0.003

  Specific indirect 11
    PRECAREM
    WIC
    SOCADV
    AFRAMF          -0.011      -0.010      -0.010      -0.009      -0.008      -0.008      -0.008

  Specific indirect 12
    PRECAREM
    MAGE
    CIG0
    AFRAMF           0.000       0.000       0.000       0.000       0.000       0.000       0.000

  Specific indirect 13
    PRECAREM
    MAGE
    SOCADV
    AFRAMF           0.004       0.004       0.004       0.005       0.005       0.005       0.006

  Specific indirect 14
    PRECAREM
    BMI
    CIG0
    AFRAMF           0.000       0.000       0.000       0.000       0.000       0.000       0.000

  Specific indirect 15
    PRECAREM
    BMI
    SOCADV
    AFRAMF          -0.003      -0.002      -0.002      -0.002      -0.002      -0.002      -0.002

  Specific indirect 16
    PRECAREM
    PAYER
    FEDUC
    FAGE
    AFRAMF           0.000       0.000       0.000       0.000       0.000       0.000       0.000

  Specific indirect 17
    PRECAREM
    PAYER
    FEDUC
    SOCADV
    AFRAMF          -0.002      -0.002      -0.002      -0.001      -0.001      -0.001      -0.001

  Specific indirect 18
    PRECAREM
    PAYER
    FAGE
    SOCADV
    AFRAMF           0.000       0.000       0.000       0.000       0.000       0.000       0.000

  Specific indirect 19
    PRECAREM
    MEDUC
    CIG0
    SOCADV
    AFRAMF           0.000       0.000       0.000       0.000       0.000       0.000       0.000

  Specific indirect 20
    PRECAREM
    WIC
    MEDUC
    CIG0
    AFRAMF           0.000       0.000       0.000       0.000       0.000       0.000       0.000

  Specific indirect 21
    PRECAREM
    WIC
    MEDUC
    SOCADV
    AFRAMF           0.000       0.000       0.000       0.000       0.001       0.001       0.001

  Specific indirect 22
    PRECAREM
    WIC
    MAGE
    CIG0
    AFRAMF           0.000       0.000       0.000       0.000       0.000       0.000       0.000

  Specific indirect 23
    PRECAREM
    WIC
    MAGE
    SOCADV
    AFRAMF          -0.001      -0.001      -0.001      -0.001       0.000       0.000       0.000

  Specific indirect 24
    PRECAREM
    MAGE
    CIG0
    SOCADV
    AFRAMF           0.000       0.000       0.000       0.000       0.000       0.000       0.000

  Specific indirect 25
    PRECAREM
    BMI
    MEDUC
    CIG0
    AFRAMF           0.000       0.000       0.000       0.000       0.000       0.000       0.000

  Specific indirect 26
    PRECAREM
    BMI
    MEDUC
    SOCADV
    AFRAMF           0.001       0.001       0.001       0.001       0.001       0.001       0.001

  Specific indirect 27
    PRECAREM
    BMI
    CIG0
    SOCADV
    AFRAMF           0.000       0.000       0.000       0.000       0.000       0.000       0.000

  Specific indirect 28
    PRECAREM
    BMI
    MAGE
    CIG0
    AFRAMF           0.000       0.000       0.000       0.000       0.000       0.000       0.000

  Specific indirect 29
    PRECAREM
    BMI
    MAGE
    SOCADV
    AFRAMF           0.000       0.001       0.001       0.001       0.001       0.001       0.001

  Specific indirect 30
    PRECAREM
    PAYER
    FEDUC
    FAGE
    SOCADV
    AFRAMF           0.000       0.000       0.000       0.000       0.000       0.000       0.000

  Specific indirect 31
    PRECAREM
    WIC
    MEDUC
    CIG0
    SOCADV
    AFRAMF           0.000       0.000       0.000       0.000       0.000       0.000       0.000

  Specific indirect 32
    PRECAREM
    WIC
    MAGE
    CIG0
    SOCADV
    AFRAMF           0.000       0.000       0.000       0.000       0.000       0.000       0.000

  Specific indirect 33
    PRECAREM
    BMI
    MEDUC
    CIG0
    SOCADV
    AFRAMF           0.000       0.000       0.000       0.000       0.000       0.000       0.000

  Specific indirect 34
    PRECAREM
    BMI
    MAGE
    CIG0
    SOCADV
    AFRAMF           0.000       0.000       0.000       0.000       0.000       0.000       0.000

  Direct
    PRECAREM
    AFRAMF           0.017       0.018       0.019       0.022       0.025       0.026       0.027


Effects from FHISP to PRECAREM

  Total              0.032       0.033       0.034       0.036       0.039       0.039       0.040
  Total indirect     0.023       0.023       0.024       0.025       0.026       0.026       0.027

  Specific indirect 1
    PRECAREM
    PAYER
    FHISP            0.003       0.003       0.003       0.004       0.004       0.004       0.004

  Specific indirect 2
    PRECAREM
    CIG0
    FHISP           -0.005      -0.005      -0.005      -0.004      -0.003      -0.003      -0.002

  Specific indirect 3
    PRECAREM
    WIC
    FHISP           -0.004      -0.004      -0.004      -0.003      -0.003      -0.003      -0.003

  Specific indirect 4
    PRECAREM
    SOCADV
    FHISP           -0.001       0.000       0.001       0.004       0.007       0.007       0.008

  Specific indirect 5
    PRECAREM
    PAYER
    FEDUC
    FHISP            0.000       0.000       0.000       0.000       0.000       0.000       0.000

  Specific indirect 6
    PRECAREM
    PAYER
    FAGE
    FHISP            0.000       0.000       0.000       0.000       0.000       0.000       0.000

  Specific indirect 7
    PRECAREM
    PAYER
    SOCADV
    FHISP            0.018       0.019       0.019       0.020       0.021       0.022       0.022

  Specific indirect 8
    PRECAREM
    MEDUC
    CIG0
    FHISP           -0.001      -0.001      -0.001      -0.001       0.000       0.000       0.000

  Specific indirect 9
    PRECAREM
    MEDUC
    SOCADV
    FHISP            0.007       0.008       0.008       0.009       0.010       0.010       0.011

  Specific indirect 10
    PRECAREM
    CIG0
    SOCADV
    FHISP            0.002       0.002       0.002       0.002       0.003       0.003       0.003

  Specific indirect 11
    PRECAREM
    WIC
    SOCADV
    FHISP           -0.010      -0.010      -0.010      -0.009      -0.008      -0.008      -0.008

  Specific indirect 12
    PRECAREM
    MAGE
    CIG0
    FHISP            0.000       0.000       0.000       0.000       0.000       0.000       0.000

  Specific indirect 13
    PRECAREM
    MAGE
    SOCADV
    FHISP            0.004       0.004       0.004       0.004       0.005       0.005       0.005

  Specific indirect 14
    PRECAREM
    BMI
    CIG0
    FHISP            0.000       0.000       0.000       0.000       0.000       0.000       0.000

  Specific indirect 15
    PRECAREM
    BMI
    SOCADV
    FHISP           -0.002      -0.002      -0.002      -0.002      -0.002      -0.002      -0.002

  Specific indirect 16
    PRECAREM
    PAYER
    FEDUC
    FAGE
    FHISP            0.000       0.000       0.000       0.000       0.000       0.000       0.000

  Specific indirect 17
    PRECAREM
    PAYER
    FEDUC
    SOCADV
    FHISP           -0.002      -0.002      -0.002      -0.001      -0.001      -0.001      -0.001

  Specific indirect 18
    PRECAREM
    PAYER
    FAGE
    SOCADV
    FHISP            0.000       0.000       0.000       0.000       0.000       0.000       0.000

  Specific indirect 19
    PRECAREM
    MEDUC
    CIG0
    SOCADV
    FHISP            0.000       0.000       0.000       0.000       0.000       0.000       0.000

  Specific indirect 20
    PRECAREM
    WIC
    MEDUC
    CIG0
    FHISP            0.000       0.000       0.000       0.000       0.000       0.000       0.000

  Specific indirect 21
    PRECAREM
    WIC
    MEDUC
    SOCADV
    FHISP            0.000       0.000       0.000       0.000       0.000       0.001       0.001

  Specific indirect 22
    PRECAREM
    WIC
    MAGE
    CIG0
    FHISP            0.000       0.000       0.000       0.000       0.000       0.000       0.000

  Specific indirect 23
    PRECAREM
    WIC
    MAGE
    SOCADV
    FHISP           -0.001      -0.001      -0.001      -0.001       0.000       0.000       0.000

  Specific indirect 24
    PRECAREM
    MAGE
    CIG0
    SOCADV
    FHISP            0.000       0.000       0.000       0.000       0.000       0.000       0.000

  Specific indirect 25
    PRECAREM
    BMI
    MEDUC
    CIG0
    FHISP            0.000       0.000       0.000       0.000       0.000       0.000       0.000

  Specific indirect 26
    PRECAREM
    BMI
    MEDUC
    SOCADV
    FHISP            0.000       0.001       0.001       0.001       0.001       0.001       0.001

  Specific indirect 27
    PRECAREM
    BMI
    CIG0
    SOCADV
    FHISP            0.000       0.000       0.000       0.000       0.000       0.000       0.000

  Specific indirect 28
    PRECAREM
    BMI
    MAGE
    CIG0
    FHISP            0.000       0.000       0.000       0.000       0.000       0.000       0.000

  Specific indirect 29
    PRECAREM
    BMI
    MAGE
    SOCADV
    FHISP            0.000       0.000       0.001       0.001       0.001       0.001       0.001

  Specific indirect 30
    PRECAREM
    PAYER
    FEDUC
    FAGE
    SOCADV
    FHISP            0.000       0.000       0.000       0.000       0.000       0.000       0.000

  Specific indirect 31
    PRECAREM
    WIC
    MEDUC
    CIG0
    SOCADV
    FHISP            0.000       0.000       0.000       0.000       0.000       0.000       0.000

  Specific indirect 32
    PRECAREM
    WIC
    MAGE
    CIG0
    SOCADV
    FHISP            0.000       0.000       0.000       0.000       0.000       0.000       0.000

  Specific indirect 33
    PRECAREM
    BMI
    MEDUC
    CIG0
    SOCADV
    FHISP            0.000       0.000       0.000       0.000       0.000       0.000       0.000

  Specific indirect 34
    PRECAREM
    BMI
    MAGE
    CIG0
    SOCADV
    FHISP            0.000       0.000       0.000       0.000       0.000       0.000       0.000

  Direct
    PRECAREM
    FHISP            0.007       0.008       0.009       0.011       0.014       0.015       0.016


Effects from OTHF to PRECAREM

  Total              0.010       0.011       0.011       0.014       0.017       0.018       0.019
  Total indirect    -0.002      -0.002      -0.002      -0.001       0.000       0.000       0.000

  Specific indirect 1
    PRECAREM
    PAYER
    OTHF             0.003       0.004       0.004       0.004       0.005       0.005       0.005

  Specific indirect 2
    PRECAREM
    CIG0
    OTHF            -0.002      -0.002      -0.002      -0.001      -0.001      -0.001      -0.001

  Specific indirect 3
    PRECAREM
    WIC
    OTHF            -0.004      -0.004      -0.003      -0.003      -0.003      -0.003      -0.003

  Specific indirect 4
    PRECAREM
    SOCADV
    OTHF             0.000       0.000       0.000       0.000       0.000       0.000       0.000

  Specific indirect 5
    PRECAREM
    PAYER
    FEDUC
    OTHF             0.000       0.000       0.000       0.000       0.000       0.000       0.000

  Specific indirect 6
    PRECAREM
    PAYER
    FAGE
    OTHF             0.000       0.000       0.000       0.000       0.000       0.000       0.000

  Specific indirect 7
    PRECAREM
    PAYER
    SOCADV
    OTHF            -0.001      -0.001      -0.001       0.000       0.000       0.000       0.000

  Specific indirect 8
    PRECAREM
    MEDUC
    CIG0
    OTHF             0.000       0.000       0.000       0.000       0.000       0.000       0.000

  Specific indirect 9
    PRECAREM
    MEDUC
    SOCADV
    OTHF             0.000       0.000       0.000       0.000       0.000       0.000       0.000

  Specific indirect 10
    PRECAREM
    CIG0
    SOCADV
    OTHF             0.000       0.000       0.000       0.000       0.000       0.000       0.000

  Specific indirect 11
    PRECAREM
    WIC
    SOCADV
    OTHF             0.000       0.000       0.000       0.000       0.000       0.000       0.000

  Specific indirect 12
    PRECAREM
    MAGE
    CIG0
    OTHF             0.000       0.000       0.000       0.000       0.000       0.000       0.000

  Specific indirect 13
    PRECAREM
    MAGE
    SOCADV
    OTHF             0.000       0.000       0.000       0.000       0.000       0.000       0.000

  Specific indirect 14
    PRECAREM
    BMI
    CIG0
    OTHF             0.000       0.000       0.000       0.000       0.000       0.000       0.000

  Specific indirect 15
    PRECAREM
    BMI
    SOCADV
    OTHF             0.000       0.000       0.000       0.000       0.000       0.000       0.000

  Specific indirect 16
    PRECAREM
    PAYER
    FEDUC
    FAGE
    OTHF             0.000       0.000       0.000       0.000       0.000       0.000       0.000

  Specific indirect 17
    PRECAREM
    PAYER
    FEDUC
    SOCADV
    OTHF             0.000       0.000       0.000       0.000       0.000       0.000       0.000

  Specific indirect 18
    PRECAREM
    PAYER
    FAGE
    SOCADV
    OTHF             0.000       0.000       0.000       0.000       0.000       0.000       0.000

  Specific indirect 19
    PRECAREM
    MEDUC
    CIG0
    SOCADV
    OTHF             0.000       0.000       0.000       0.000       0.000       0.000       0.000

  Specific indirect 20
    PRECAREM
    WIC
    MEDUC
    CIG0
    OTHF             0.000       0.000       0.000       0.000       0.000       0.000       0.000

  Specific indirect 21
    PRECAREM
    WIC
    MEDUC
    SOCADV
    OTHF             0.000       0.000       0.000       0.000       0.000       0.000       0.000

  Specific indirect 22
    PRECAREM
    WIC
    MAGE
    CIG0
    OTHF             0.000       0.000       0.000       0.000       0.000       0.000       0.000

  Specific indirect 23
    PRECAREM
    WIC
    MAGE
    SOCADV
    OTHF             0.000       0.000       0.000       0.000       0.000       0.000       0.000

  Specific indirect 24
    PRECAREM
    MAGE
    CIG0
    SOCADV
    OTHF             0.000       0.000       0.000       0.000       0.000       0.000       0.000

  Specific indirect 25
    PRECAREM
    BMI
    MEDUC
    CIG0
    OTHF             0.000       0.000       0.000       0.000       0.000       0.000       0.000

  Specific indirect 26
    PRECAREM
    BMI
    MEDUC
    SOCADV
    OTHF             0.000       0.000       0.000       0.000       0.000       0.000       0.000

  Specific indirect 27
    PRECAREM
    BMI
    CIG0
    SOCADV
    OTHF             0.000       0.000       0.000       0.000       0.000       0.000       0.000

  Specific indirect 28
    PRECAREM
    BMI
    MAGE
    CIG0
    OTHF             0.000       0.000       0.000       0.000       0.000       0.000       0.000

  Specific indirect 29
    PRECAREM
    BMI
    MAGE
    SOCADV
    OTHF             0.000       0.000       0.000       0.000       0.000       0.000       0.000

  Specific indirect 30
    PRECAREM
    PAYER
    FEDUC
    FAGE
    SOCADV
    OTHF             0.000       0.000       0.000       0.000       0.000       0.000       0.000

  Specific indirect 31
    PRECAREM
    WIC
    MEDUC
    CIG0
    SOCADV
    OTHF             0.000       0.000       0.000       0.000       0.000       0.000       0.000

  Specific indirect 32
    PRECAREM
    WIC
    MAGE
    CIG0
    SOCADV
    OTHF             0.000       0.000       0.000       0.000       0.000       0.000       0.000

  Specific indirect 33
    PRECAREM
    BMI
    MEDUC
    CIG0
    SOCADV
    OTHF             0.000       0.000       0.000       0.000       0.000       0.000       0.000

  Specific indirect 34
    PRECAREM
    BMI
    MAGE
    CIG0
    SOCADV
    OTHF             0.000       0.000       0.000       0.000       0.000       0.000       0.000

  Direct
    PRECAREM
    OTHF             0.011       0.012       0.012       0.015       0.018       0.019       0.020


Effects from SOCADV to PRECAREM

  Total             -0.159      -0.157      -0.157      -0.153      -0.150      -0.149      -0.148
  Total indirect    -0.154      -0.150      -0.147      -0.134      -0.121      -0.119      -0.113

  Specific indirect 1
    PRECAREM
    PAYER
    SOCADV          -0.115      -0.113      -0.112      -0.106      -0.101      -0.100      -0.098

  Specific indirect 2
    PRECAREM
    MEDUC
    SOCADV          -0.057      -0.054      -0.053      -0.047      -0.041      -0.041      -0.038

  Specific indirect 3
    PRECAREM
    CIG0
    SOCADV          -0.017      -0.016      -0.015      -0.013      -0.010      -0.010      -0.009

  Specific indirect 4
    PRECAREM
    WIC
    SOCADV           0.039       0.041       0.042       0.046       0.051       0.052       0.054

  Specific indirect 5
    PRECAREM
    MAGE
    SOCADV          -0.028      -0.027      -0.026      -0.024      -0.021      -0.020      -0.019

  Specific indirect 6
    PRECAREM
    BMI
    SOCADV           0.008       0.008       0.009       0.010       0.012       0.012       0.013

  Specific indirect 7
    PRECAREM
    PAYER
    FEDUC
    SOCADV           0.005       0.005       0.005       0.007       0.008       0.008       0.009

  Specific indirect 8
    PRECAREM
    PAYER
    FAGE
    SOCADV           0.000       0.000       0.000       0.000       0.001       0.001       0.001

  Specific indirect 9
    PRECAREM
    MEDUC
    CIG0
    SOCADV          -0.002      -0.002      -0.002      -0.002      -0.002      -0.001      -0.001

  Specific indirect 10
    PRECAREM
    WIC
    MEDUC
    SOCADV          -0.003      -0.003      -0.003      -0.002      -0.001      -0.001       0.000

  Specific indirect 11
    PRECAREM
    WIC
    MAGE
    SOCADV           0.002       0.002       0.002       0.003       0.003       0.003       0.003

  Specific indirect 12
    PRECAREM
    MAGE
    CIG0
    SOCADV           0.000       0.000       0.000       0.000       0.000       0.000       0.000

  Specific indirect 13
    PRECAREM
    BMI
    MEDUC
    SOCADV          -0.004      -0.004      -0.004      -0.003      -0.003      -0.003      -0.003

  Specific indirect 14
    PRECAREM
    BMI
    CIG0
    SOCADV           0.000       0.000       0.000       0.000       0.000       0.000       0.000

  Specific indirect 15
    PRECAREM
    BMI
    MAGE
    SOCADV          -0.004      -0.004      -0.004      -0.003      -0.003      -0.003      -0.002

  Specific indirect 16
    PRECAREM
    PAYER
    FEDUC
    FAGE
    SOCADV           0.000       0.000       0.000       0.000       0.000       0.000       0.000

  Specific indirect 17
    PRECAREM
    WIC
    MEDUC
    CIG0
    SOCADV           0.000       0.000       0.000       0.000       0.000       0.000       0.000

  Specific indirect 18
    PRECAREM
    WIC
    MAGE
    CIG0
    SOCADV           0.000       0.000       0.000       0.000       0.000       0.000       0.000

  Specific indirect 19
    PRECAREM
    BMI
    MEDUC
    CIG0
    SOCADV           0.000       0.000       0.000       0.000       0.000       0.000       0.000

  Specific indirect 20
    PRECAREM
    BMI
    MAGE
    CIG0
    SOCADV           0.000       0.000       0.000       0.000       0.000       0.000       0.000

  Direct
    PRECAREM
    SOCADV          -0.044      -0.038      -0.035      -0.020      -0.004      -0.001       0.005


Effects from CIG0 to PRECAREM

  Total              0.020       0.022       0.023       0.028       0.033       0.035       0.037
  Total indirect     0.003       0.003       0.003       0.004       0.004       0.004       0.005

  Specific indirect 1
    PRECAREM
    MEDUC
    CIG0             0.003       0.003       0.003       0.003       0.004       0.004       0.004

  Specific indirect 2
    PRECAREM
    MAGE
    CIG0            -0.001      -0.001      -0.001       0.000       0.000       0.000       0.000

  Specific indirect 3
    PRECAREM
    BMI
    CIG0             0.000       0.000       0.000       0.000       0.000       0.000       0.000

  Specific indirect 4
    PRECAREM
    WIC
    MEDUC
    CIG0             0.000       0.000       0.000       0.000       0.000       0.000       0.000

  Specific indirect 5
    PRECAREM
    WIC
    MAGE
    CIG0             0.000       0.000       0.000       0.000       0.000       0.000       0.000

  Specific indirect 6
    PRECAREM
    BMI
    MEDUC
    CIG0             0.000       0.000       0.000       0.000       0.000       0.000       0.000

  Specific indirect 7
    PRECAREM
    BMI
    MAGE
    CIG0             0.000       0.000       0.000       0.000       0.000       0.000       0.000

  Direct
    PRECAREM
    CIG0             0.016       0.018       0.019       0.024       0.030       0.031       0.033


Effects from MAGE to PRECAREM

  Total             -0.039      -0.038      -0.037      -0.034      -0.030      -0.030      -0.028
  Total indirect    -0.002      -0.001      -0.001       0.000       0.000       0.001       0.001

  Specific indirect 1
    PRECAREM
    WIC
    MAGE             0.003       0.003       0.003       0.004       0.004       0.005       0.005

  Specific indirect 2
    PRECAREM
    BMI
    MAGE            -0.005      -0.005      -0.005      -0.004      -0.004      -0.004      -0.003

  Direct
    PRECAREM
    MAGE            -0.039      -0.038      -0.037      -0.033      -0.030      -0.029      -0.027


Effects from FAGE to PRECAREM

  Total              0.000       0.000       0.000       0.000       0.001       0.001       0.001
  Total indirect     0.000       0.000       0.000       0.000       0.001       0.001       0.001

  Specific indirect 1
    PRECAREM
    PAYER
    FAGE            -0.001       0.000       0.000       0.000       0.001       0.001       0.001

  Specific indirect 2
    PRECAREM
    PAYER
    FEDUC
    FAGE             0.000       0.000       0.000       0.000       0.000       0.000       0.000


Effects from MEDUC to PRECAREM

  Total             -0.076      -0.073      -0.072      -0.065      -0.058      -0.057      -0.054
  Total indirect    -0.009      -0.008      -0.008      -0.006      -0.005      -0.005      -0.004

  Specific indirect 1
    PRECAREM
    WIC
    MEDUC           -0.004      -0.003      -0.003      -0.002      -0.001      -0.001       0.000

  Specific indirect 2
    PRECAREM
    BMI
    MEDUC           -0.005      -0.005      -0.005      -0.004      -0.004      -0.003      -0.003

  Direct
    PRECAREM
    MEDUC           -0.070      -0.067      -0.066      -0.059      -0.051      -0.050      -0.048


Effects from FEDUC to PRECAREM

  Total              0.006       0.007       0.007       0.009       0.010       0.011       0.012
  Total indirect     0.006       0.007       0.007       0.009       0.010       0.011       0.012

  Specific indirect 1
    PRECAREM
    PAYER
    FEDUC            0.006       0.007       0.007       0.009       0.010       0.011       0.012


Effects from MHT to PRECAREM

  Total              0.000       0.000       0.000       0.000       0.000       0.000       0.000
  Total indirect     0.000       0.000       0.000       0.000       0.000       0.000       0.000


Effects from BMI to PRECAREM

  Total             -0.023      -0.022      -0.021      -0.019      -0.016      -0.016      -0.014
  Total indirect     0.000       0.000       0.000       0.000       0.000       0.000       0.000

  Direct
    PRECAREM
    BMI             -0.023      -0.022      -0.021      -0.019      -0.016      -0.016      -0.014


Effects from AFRAMM to PRGBP

  Total              0.009       0.011       0.012       0.017       0.023       0.024       0.026
  Total indirect    -0.002      -0.002      -0.001       0.001       0.003       0.003       0.004

  Specific indirect 1
    PRGBP
    PAYER
    AFRAMM          -0.004      -0.004      -0.004      -0.003      -0.002      -0.002      -0.002

  Specific indirect 2
    PRGBP
    MEDUC
    AFRAMM           0.000       0.000       0.000       0.000       0.000       0.001       0.001

  Specific indirect 3
    PRGBP
    CIG0
    AFRAMM          -0.004      -0.004      -0.003      -0.002       0.000       0.000       0.001

  Specific indirect 4
    PRGBP
    WIC
    AFRAMM          -0.004      -0.004      -0.004      -0.003      -0.002      -0.002      -0.002

  Specific indirect 5
    PRGBP
    MAGE
    AFRAMM           0.000       0.000       0.000       0.000       0.000       0.000       0.000

  Specific indirect 6
    PRGBP
    MHT
    AFRAMM           0.000       0.000       0.000       0.000       0.000       0.000       0.000

  Specific indirect 7
    PRGBP
    BMI
    AFRAMM           0.001       0.001       0.001       0.002       0.002       0.002       0.002

  Specific indirect 8
    PRGBP
    SOCADV
    AFRAMM           0.007       0.008       0.009       0.010       0.012       0.013       0.014

  Specific indirect 9
    PRGBP
    PAYER
    SOCADV
    AFRAMM          -0.003      -0.003      -0.003      -0.002      -0.002      -0.001      -0.001

  Specific indirect 10
    PRGBP
    MEDUC
    CIG0
    AFRAMM           0.000       0.000       0.000       0.000       0.001       0.001       0.001

  Specific indirect 11
    PRGBP
    MEDUC
    SOCADV
    AFRAMM          -0.003      -0.003      -0.003      -0.002      -0.002      -0.002      -0.001

  Specific indirect 12
    PRGBP
    CIG0
    SOCADV
    AFRAMM           0.000       0.000       0.000       0.000       0.001       0.001       0.001

  Specific indirect 13
    PRGBP
    WIC
    MEDUC
    AFRAMM           0.000       0.000       0.000       0.000       0.000       0.000       0.000

  Specific indirect 14
    PRGBP
    WIC
    MAGE
    AFRAMM           0.000       0.000       0.000       0.000       0.000       0.000       0.000

  Specific indirect 15
    PRGBP
    WIC
    SOCADV
    AFRAMM          -0.003      -0.002      -0.002      -0.002      -0.001      -0.001      -0.001

  Specific indirect 16
    PRGBP
    FAGE
    SOCADV
    AFRAMM           0.000       0.001       0.001       0.001       0.001       0.001       0.001

  Specific indirect 17
    PRGBP
    MAGE
    CIG0
    AFRAMM           0.000       0.000       0.000       0.000       0.000       0.000       0.000

  Specific indirect 18
    PRGBP
    MAGE
    SOCADV
    AFRAMM          -0.003      -0.003      -0.002      -0.002      -0.002      -0.002      -0.002

  Specific indirect 19
    PRGBP
    MHT
    SOCADV
    AFRAMM           0.000       0.000       0.000       0.000       0.000       0.000       0.000

  Specific indirect 20
    PRGBP
    BMI
    MEDUC
    AFRAMM           0.000       0.000       0.000       0.000       0.000       0.000       0.000

  Specific indirect 21
    PRGBP
    BMI
    CIG0
    AFRAMM           0.000       0.000       0.000       0.001       0.001       0.001       0.001

  Specific indirect 22
    PRGBP
    BMI
    MAGE
    AFRAMM           0.000       0.000       0.000       0.000       0.000       0.000       0.000

  Specific indirect 23
    PRGBP
    BMI
    SOCADV
    AFRAMM           0.005       0.006       0.006       0.006       0.007       0.007       0.007

  Specific indirect 24
    PRGBP
    PAYER
    FEDUC
    SOCADV
    AFRAMM           0.000       0.000       0.000       0.000       0.000       0.000       0.000

  Specific indirect 25
    PRGBP
    PAYER
    FAGE
    SOCADV
    AFRAMM           0.000       0.000       0.000       0.000       0.000       0.000       0.000

  Specific indirect 26
    PRGBP
    MEDUC
    CIG0
    SOCADV
    AFRAMM           0.000       0.000       0.000       0.000       0.000       0.000       0.000

  Specific indirect 27
    PRGBP
    WIC
    MEDUC
    CIG0
    AFRAMM           0.000       0.000       0.000       0.000       0.000       0.000       0.000

  Specific indirect 28
    PRGBP
    WIC
    MEDUC
    SOCADV
    AFRAMM           0.000       0.000       0.000       0.000       0.000       0.000       0.000

  Specific indirect 29
    PRGBP
    WIC
    MAGE
    CIG0
    AFRAMM           0.000       0.000       0.000       0.000       0.000       0.000       0.000

  Specific indirect 30
    PRGBP
    WIC
    MAGE
    SOCADV
    AFRAMM           0.000       0.000       0.000       0.000       0.000       0.000       0.000

  Specific indirect 31
    PRGBP
    MAGE
    CIG0
    SOCADV
    AFRAMM           0.000       0.000       0.000       0.000       0.000       0.000       0.000

  Specific indirect 32
    PRGBP
    BMI
    MEDUC
    CIG0
    AFRAMM           0.000       0.000       0.000       0.000       0.000       0.000       0.000

  Specific indirect 33
    PRGBP
    BMI
    MEDUC
    SOCADV
    AFRAMM          -0.002      -0.002      -0.002      -0.002      -0.002      -0.002      -0.002

  Specific indirect 34
    PRGBP
    BMI
    CIG0
    SOCADV
    AFRAMM           0.000       0.000       0.000       0.000       0.000       0.000       0.000

  Specific indirect 35
    PRGBP
    BMI
    MAGE
    CIG0
    AFRAMM           0.000       0.000       0.000       0.000       0.000       0.000       0.000

  Specific indirect 36
    PRGBP
    BMI
    MAGE
    SOCADV
    AFRAMM          -0.002      -0.002      -0.002      -0.002      -0.002      -0.002      -0.002

  Specific indirect 37
    PRGBP
    PAYER
    FEDUC
    FAGE
    SOCADV
    AFRAMM           0.000       0.000       0.000       0.000       0.000       0.000       0.000

  Specific indirect 38
    PRGBP
    WIC
    MEDUC
    CIG0
    SOCADV
    AFRAMM           0.000       0.000       0.000       0.000       0.000       0.000       0.000

  Specific indirect 39
    PRGBP
    WIC
    MAGE
    CIG0
    SOCADV
    AFRAMM           0.000       0.000       0.000       0.000       0.000       0.000       0.000

  Specific indirect 40
    PRGBP
    BMI
    MEDUC
    CIG0
    SOCADV
    AFRAMM           0.000       0.000       0.000       0.000       0.000       0.000       0.000

  Specific indirect 41
    PRGBP
    BMI
    MAGE
    CIG0
    SOCADV
    AFRAMM           0.000       0.000       0.000       0.000       0.000       0.000       0.000

  Direct
    PRGBP
    AFRAMM           0.008       0.010       0.011       0.017       0.023       0.024       0.026


Effects from MHISP to PRGBP

  Total             -0.055      -0.053      -0.053      -0.048      -0.043      -0.042      -0.041
  Total indirect    -0.004      -0.004      -0.003      -0.001       0.002       0.002       0.003

  Specific indirect 1
    PRGBP
    PAYER
    MHISP           -0.003      -0.003      -0.003      -0.002      -0.002      -0.001      -0.001

  Specific indirect 2
    PRGBP
    MEDUC
    MHISP           -0.003      -0.003      -0.002      -0.002      -0.001      -0.001      -0.001

  Specific indirect 3
    PRGBP
    CIG0
    MHISP           -0.005      -0.005      -0.004      -0.002       0.000       0.000       0.001

  Specific indirect 4
    PRGBP
    WIC
    MHISP           -0.003      -0.003      -0.003      -0.002      -0.002      -0.001      -0.001

  Specific indirect 5
    PRGBP
    MAGE
    MHISP            0.000       0.000       0.000       0.001       0.001       0.001       0.001

  Specific indirect 6
    PRGBP
    MHT
    MHISP           -0.005      -0.004      -0.004      -0.004      -0.003      -0.003      -0.003

  Specific indirect 7
    PRGBP
    BMI
    MHISP           -0.002      -0.002      -0.002      -0.001      -0.001       0.000       0.000

  Specific indirect 8
    PRGBP
    SOCADV
    MHISP            0.017       0.019       0.019       0.023       0.027       0.028       0.030

  Specific indirect 9
    PRGBP
    PAYER
    SOCADV
    MHISP           -0.007      -0.007      -0.006      -0.005      -0.004      -0.003      -0.003

  Specific indirect 10
    PRGBP
    MEDUC
    CIG0
    MHISP            0.000       0.000       0.000       0.001       0.001       0.001       0.001

  Specific indirect 11
    PRGBP
    MEDUC
    SOCADV
    MHISP           -0.008      -0.007      -0.007      -0.005      -0.004      -0.003      -0.003

  Specific indirect 12
    PRGBP
    CIG0
    SOCADV
    MHISP            0.000       0.000       0.000       0.001       0.001       0.001       0.002

  Specific indirect 13
    PRGBP
    WIC
    MEDUC
    MHISP            0.000       0.000       0.000       0.000       0.000       0.000       0.000

  Specific indirect 14
    PRGBP
    WIC
    MAGE
    MHISP            0.000       0.000       0.000       0.000       0.000       0.000       0.000

  Specific indirect 15
    PRGBP
    WIC
    SOCADV
    MHISP           -0.006      -0.005      -0.005      -0.004      -0.003      -0.003      -0.002

  Specific indirect 16
    PRGBP
    FAGE
    SOCADV
    MHISP            0.001       0.001       0.001       0.002       0.002       0.002       0.002

  Specific indirect 17
    PRGBP
    MAGE
    CIG0
    MHISP            0.000       0.000       0.000       0.000       0.000       0.000       0.000

  Specific indirect 18
    PRGBP
    MAGE
    SOCADV
    MHISP           -0.006      -0.005      -0.005      -0.005      -0.004      -0.004      -0.003

  Specific indirect 19
    PRGBP
    MHT
    SOCADV
    MHISP           -0.001      -0.001      -0.001       0.000       0.000       0.000       0.000

  Specific indirect 20
    PRGBP
    BMI
    MEDUC
    MHISP           -0.002      -0.002      -0.002      -0.002      -0.002      -0.002      -0.001

  Specific indirect 21
    PRGBP
    BMI
    CIG0
    MHISP            0.000       0.000       0.000       0.001       0.001       0.001       0.001

  Specific indirect 22
    PRGBP
    BMI
    MAGE
    MHISP            0.000       0.000       0.000       0.001       0.001       0.001       0.001

  Specific indirect 23
    PRGBP
    BMI
    SOCADV
    MHISP            0.013       0.013       0.013       0.014       0.015       0.015       0.015

  Specific indirect 24
    PRGBP
    PAYER
    FEDUC
    SOCADV
    MHISP            0.000       0.000       0.000       0.000       0.000       0.000       0.000

  Specific indirect 25
    PRGBP
    PAYER
    FAGE
    SOCADV
    MHISP            0.000       0.000       0.000       0.000       0.000       0.000       0.000

  Specific indirect 26
    PRGBP
    MEDUC
    CIG0
    SOCADV
    MHISP            0.000       0.000       0.000       0.000       0.000       0.000       0.000

  Specific indirect 27
    PRGBP
    WIC
    MEDUC
    CIG0
    MHISP            0.000       0.000       0.000       0.000       0.000       0.000       0.000

  Specific indirect 28
    PRGBP
    WIC
    MEDUC
    SOCADV
    MHISP            0.000       0.000       0.000       0.000       0.000       0.000       0.000

  Specific indirect 29
    PRGBP
    WIC
    MAGE
    CIG0
    MHISP            0.000       0.000       0.000       0.000       0.000       0.000       0.000

  Specific indirect 30
    PRGBP
    WIC
    MAGE
    SOCADV
    MHISP            0.000       0.000       0.000       0.000       0.000       0.000       0.000

  Specific indirect 31
    PRGBP
    MAGE
    CIG0
    SOCADV
    MHISP            0.000       0.000       0.000       0.000       0.000       0.000       0.000

  Specific indirect 32
    PRGBP
    BMI
    MEDUC
    CIG0
    MHISP            0.000       0.001       0.001       0.001       0.001       0.001       0.001

  Specific indirect 33
    PRGBP
    BMI
    MEDUC
    SOCADV
    MHISP           -0.005      -0.005      -0.005      -0.005      -0.004      -0.004      -0.004

  Specific indirect 34
    PRGBP
    BMI
    CIG0
    SOCADV
    MHISP            0.000       0.000       0.000       0.000       0.000       0.000       0.000

  Specific indirect 35
    PRGBP
    BMI
    MAGE
    CIG0
    MHISP            0.000       0.000       0.000       0.000       0.000       0.000       0.000

  Specific indirect 36
    PRGBP
    BMI
    MAGE
    SOCADV
    MHISP           -0.004      -0.004      -0.004      -0.004      -0.004      -0.004      -0.004

  Specific indirect 37
    PRGBP
    PAYER
    FEDUC
    FAGE
    SOCADV
    MHISP            0.000       0.000       0.000       0.000       0.000       0.000       0.000

  Specific indirect 38
    PRGBP
    WIC
    MEDUC
    CIG0
    SOCADV
    MHISP            0.000       0.000       0.000       0.000       0.000       0.000       0.000

  Specific indirect 39
    PRGBP
    WIC
    MAGE
    CIG0
    SOCADV
    MHISP            0.000       0.000       0.000       0.000       0.000       0.000       0.000

  Specific indirect 40
    PRGBP
    BMI
    MEDUC
    CIG0
    SOCADV
    MHISP            0.000       0.000       0.000       0.000       0.000       0.000       0.000

  Specific indirect 41
    PRGBP
    BMI
    MAGE
    CIG0
    SOCADV
    MHISP            0.000       0.000       0.000       0.000       0.000       0.000       0.000

  Direct
    PRGBP
    MHISP           -0.055      -0.054      -0.052      -0.047      -0.042      -0.041      -0.039


Effects from OTHM to PRGBP

  Total             -0.068      -0.065      -0.065      -0.059      -0.054      -0.052      -0.050
  Total indirect    -0.047      -0.046      -0.045      -0.043      -0.041      -0.040      -0.039

  Specific indirect 1
    PRGBP
    PAYER
    OTHM            -0.006      -0.006      -0.005      -0.004      -0.003      -0.003      -0.002

  Specific indirect 2
    PRGBP
    MEDUC
    OTHM            -0.003      -0.002      -0.002      -0.002      -0.001      -0.001      -0.001

  Specific indirect 3
    PRGBP
    CIG0
    OTHM            -0.002      -0.002      -0.002      -0.001       0.000       0.000       0.000

  Specific indirect 4
    PRGBP
    WIC
    OTHM            -0.004      -0.004      -0.004      -0.003      -0.002      -0.002      -0.002

  Specific indirect 5
    PRGBP
    MAGE
    OTHM             0.000       0.000       0.000       0.000       0.000       0.000       0.000

  Specific indirect 6
    PRGBP
    MHT
    OTHM            -0.005      -0.005      -0.005      -0.004      -0.003      -0.003      -0.003

  Specific indirect 7
    PRGBP
    BMI
    OTHM            -0.017      -0.016      -0.016      -0.015      -0.015      -0.015      -0.014

  Specific indirect 8
    PRGBP
    SOCADV
    OTHM            -0.032      -0.030      -0.029      -0.025      -0.021      -0.020      -0.018

  Specific indirect 9
    PRGBP
    PAYER
    SOCADV
    OTHM             0.003       0.004       0.004       0.005       0.007       0.007       0.008

  Specific indirect 10
    PRGBP
    MEDUC
    CIG0
    OTHM             0.000       0.000       0.000       0.000       0.000       0.000       0.000

  Specific indirect 11
    PRGBP
    MEDUC
    SOCADV
    OTHM             0.003       0.004       0.004       0.006       0.007       0.008       0.008

  Specific indirect 12
    PRGBP
    CIG0
    SOCADV
    OTHM            -0.002      -0.002      -0.001      -0.001       0.000       0.000       0.000

  Specific indirect 13
    PRGBP
    WIC
    MEDUC
    OTHM             0.000       0.000       0.000       0.000       0.000       0.000       0.000

  Specific indirect 14
    PRGBP
    WIC
    MAGE
    OTHM             0.000       0.000       0.000       0.000       0.000       0.000       0.000

  Specific indirect 15
    PRGBP
    WIC
    SOCADV
    OTHM             0.002       0.003       0.003       0.004       0.006       0.006       0.006

  Specific indirect 16
    PRGBP
    FAGE
    SOCADV
    OTHM            -0.003      -0.002      -0.002      -0.002      -0.001      -0.001      -0.001

  Specific indirect 17
    PRGBP
    MAGE
    CIG0
    OTHM             0.000       0.000       0.000       0.000       0.000       0.000       0.000

  Specific indirect 18
    PRGBP
    MAGE
    SOCADV
    OTHM             0.004       0.004       0.004       0.005       0.006       0.006       0.006

  Specific indirect 19
    PRGBP
    MHT
    SOCADV
    OTHM             0.000       0.000       0.000       0.001       0.001       0.001       0.001

  Specific indirect 20
    PRGBP
    BMI
    MEDUC
    OTHM            -0.002      -0.002      -0.002      -0.002      -0.001      -0.001      -0.001

  Specific indirect 21
    PRGBP
    BMI
    CIG0
    OTHM             0.000       0.000       0.000       0.000       0.000       0.000       0.000

  Specific indirect 22
    PRGBP
    BMI
    MAGE
    OTHM             0.000       0.000       0.000       0.000       0.000       0.000       0.000

  Specific indirect 23
    PRGBP
    BMI
    SOCADV
    OTHM            -0.016      -0.016      -0.016      -0.015      -0.014      -0.014      -0.014

  Specific indirect 24
    PRGBP
    PAYER
    FEDUC
    SOCADV
    OTHM            -0.001       0.000       0.000       0.000       0.000       0.000       0.000

  Specific indirect 25
    PRGBP
    PAYER
    FAGE
    SOCADV
    OTHM             0.000       0.000       0.000       0.000       0.000       0.000       0.000

  Specific indirect 26
    PRGBP
    MEDUC
    CIG0
    SOCADV
    OTHM             0.000       0.000       0.000       0.000       0.000       0.000       0.000

  Specific indirect 27
    PRGBP
    WIC
    MEDUC
    CIG0
    OTHM             0.000       0.000       0.000       0.000       0.000       0.000       0.000

  Specific indirect 28
    PRGBP
    WIC
    MEDUC
    SOCADV
    OTHM             0.000       0.000       0.000       0.000       0.000       0.000       0.000

  Specific indirect 29
    PRGBP
    WIC
    MAGE
    CIG0
    OTHM             0.000       0.000       0.000       0.000       0.000       0.000       0.000

  Specific indirect 30
    PRGBP
    WIC
    MAGE
    SOCADV
    OTHM             0.000       0.000       0.000       0.000       0.000       0.000       0.000

  Specific indirect 31
    PRGBP
    MAGE
    CIG0
    SOCADV
    OTHM             0.000       0.000       0.000       0.000       0.000       0.000       0.000

  Specific indirect 32
    PRGBP
    BMI
    MEDUC
    CIG0
    OTHM             0.000       0.000       0.000       0.000       0.000       0.000       0.000

  Specific indirect 33
    PRGBP
    BMI
    MEDUC
    SOCADV
    OTHM             0.004       0.005       0.005       0.005       0.005       0.005       0.005

  Specific indirect 34
    PRGBP
    BMI
    CIG0
    SOCADV
    OTHM             0.000       0.000       0.000       0.000       0.000       0.000       0.000

  Specific indirect 35
    PRGBP
    BMI
    MAGE
    CIG0
    OTHM             0.000       0.000       0.000       0.000       0.000       0.000       0.000

  Specific indirect 36
    PRGBP
    BMI
    MAGE
    SOCADV
    OTHM             0.004       0.004       0.004       0.004       0.005       0.005       0.005

  Specific indirect 37
    PRGBP
    PAYER
    FEDUC
    FAGE
    SOCADV
    OTHM             0.000       0.000       0.000       0.000       0.000       0.000       0.000

  Specific indirect 38
    PRGBP
    WIC
    MEDUC
    CIG0
    SOCADV
    OTHM             0.000       0.000       0.000       0.000       0.000       0.000       0.000

  Specific indirect 39
    PRGBP
    WIC
    MAGE
    CIG0
    SOCADV
    OTHM             0.000       0.000       0.000       0.000       0.000       0.000       0.000

  Specific indirect 40
    PRGBP
    BMI
    MEDUC
    CIG0
    SOCADV
    OTHM             0.000       0.000       0.000       0.000       0.000       0.000       0.000

  Specific indirect 41
    PRGBP
    BMI
    MAGE
    CIG0
    SOCADV
    OTHM             0.000       0.000       0.000       0.000       0.000       0.000       0.000

  Direct
    PRGBP
    OTHM            -0.025      -0.023      -0.022      -0.016      -0.010      -0.009      -0.007


Effects from AFRAMF to PRGBP

  Total             -0.026      -0.024      -0.023      -0.017      -0.012      -0.011      -0.008
  Total indirect     0.011       0.011       0.012       0.013       0.014       0.015       0.015

  Specific indirect 1
    PRGBP
    PAYER
    AFRAMF          -0.002      -0.002      -0.002      -0.001      -0.001      -0.001      -0.001

  Specific indirect 2
    PRGBP
    CIG0
    AFRAMF          -0.001      -0.001      -0.001      -0.001       0.000       0.000       0.000

  Specific indirect 3
    PRGBP
    WIC
    AFRAMF          -0.003      -0.003      -0.003      -0.002      -0.001      -0.001      -0.001

  Specific indirect 4
    PRGBP
    FAGE
    AFRAMF           0.000       0.000       0.000       0.000       0.000       0.000       0.000

  Specific indirect 5
    PRGBP
    SOCADV
    AFRAMF           0.025       0.028       0.028       0.034       0.040       0.042       0.044

  Specific indirect 6
    PRGBP
    PAYER
    FEDUC
    AFRAMF           0.000       0.000       0.000       0.000       0.000       0.000       0.000

  Specific indirect 7
    PRGBP
    PAYER
    FAGE
    AFRAMF           0.000       0.000       0.000       0.000       0.000       0.000       0.000

  Specific indirect 8
    PRGBP
    PAYER
    SOCADV
    AFRAMF          -0.010      -0.010      -0.009      -0.007      -0.005      -0.005      -0.004

  Specific indirect 9
    PRGBP
    MEDUC
    CIG0
    AFRAMF           0.000       0.000       0.000       0.000       0.000       0.000       0.000

  Specific indirect 10
    PRGBP
    MEDUC
    SOCADV
    AFRAMF          -0.011      -0.010      -0.010      -0.008      -0.006      -0.005      -0.004

  Specific indirect 11
    PRGBP
    CIG0
    SOCADV
    AFRAMF          -0.001       0.000       0.000       0.001       0.002       0.002       0.002

  Specific indirect 12
    PRGBP
    WIC
    SOCADV
    AFRAMF          -0.009      -0.008      -0.008      -0.006      -0.004      -0.004      -0.003

  Specific indirect 13
    PRGBP
    FAGE
    SOCADV
    AFRAMF           0.002       0.002       0.002       0.003       0.003       0.003       0.004

  Specific indirect 14
    PRGBP
    MAGE
    CIG0
    AFRAMF           0.000       0.000       0.000       0.000       0.000       0.000       0.000

  Specific indirect 15
    PRGBP
    MAGE
    SOCADV
    AFRAMF          -0.009      -0.008      -0.008      -0.007      -0.006      -0.005      -0.005

  Specific indirect 16
    PRGBP
    MHT
    SOCADV
    AFRAMF          -0.001      -0.001      -0.001      -0.001      -0.001      -0.001      -0.001

  Specific indirect 17
    PRGBP
    BMI
    CIG0
    AFRAMF           0.000       0.000       0.000       0.000       0.000       0.000       0.000

  Specific indirect 18
    PRGBP
    BMI
    SOCADV
    AFRAMF           0.019       0.020       0.020       0.021       0.021       0.022       0.022

  Specific indirect 19
    PRGBP
    PAYER
    FEDUC
    FAGE
    AFRAMF           0.000       0.000       0.000       0.000       0.000       0.000       0.000

  Specific indirect 20
    PRGBP
    PAYER
    FEDUC
    SOCADV
    AFRAMF           0.000       0.000       0.000       0.000       0.001       0.001       0.001

  Specific indirect 21
    PRGBP
    PAYER
    FAGE
    SOCADV
    AFRAMF           0.000       0.000       0.000       0.000       0.000       0.000       0.000

  Specific indirect 22
    PRGBP
    MEDUC
    CIG0
    SOCADV
    AFRAMF           0.000       0.000       0.000       0.000       0.000       0.000       0.000

  Specific indirect 23
    PRGBP
    WIC
    MEDUC
    CIG0
    AFRAMF           0.000       0.000       0.000       0.000       0.000       0.000       0.000

  Specific indirect 24
    PRGBP
    WIC
    MEDUC
    SOCADV
    AFRAMF           0.000       0.000       0.000       0.000       0.000       0.000       0.000

  Specific indirect 25
    PRGBP
    WIC
    MAGE
    CIG0
    AFRAMF           0.000       0.000       0.000       0.000       0.000       0.000       0.000

  Specific indirect 26
    PRGBP
    WIC
    MAGE
    SOCADV
    AFRAMF          -0.001       0.000       0.000       0.000       0.000       0.000       0.000

  Specific indirect 27
    PRGBP
    MAGE
    CIG0
    SOCADV
    AFRAMF           0.000       0.000       0.000       0.000       0.000       0.000       0.000

  Specific indirect 28
    PRGBP
    BMI
    MEDUC
    CIG0
    AFRAMF           0.000       0.000       0.000       0.000       0.000       0.000       0.000

  Specific indirect 29
    PRGBP
    BMI
    MEDUC
    SOCADV
    AFRAMF          -0.007      -0.007      -0.007      -0.007      -0.006      -0.006      -0.006

  Specific indirect 30
    PRGBP
    BMI
    CIG0
    SOCADV
    AFRAMF           0.000       0.000       0.000       0.000       0.000       0.000       0.000

  Specific indirect 31
    PRGBP
    BMI
    MAGE
    CIG0
    AFRAMF           0.000       0.000       0.000       0.000       0.000       0.000       0.000

  Specific indirect 32
    PRGBP
    BMI
    MAGE
    SOCADV
    AFRAMF          -0.006      -0.006      -0.006      -0.006      -0.006      -0.006      -0.006

  Specific indirect 33
    PRGBP
    PAYER
    FEDUC
    FAGE
    SOCADV
    AFRAMF           0.000       0.000       0.000       0.000       0.000       0.000       0.000

  Specific indirect 34
    PRGBP
    WIC
    MEDUC
    CIG0
    SOCADV
    AFRAMF           0.000       0.000       0.000       0.000       0.000       0.000       0.000

  Specific indirect 35
    PRGBP
    WIC
    MAGE
    CIG0
    SOCADV
    AFRAMF           0.000       0.000       0.000       0.000       0.000       0.000       0.000

  Specific indirect 36
    PRGBP
    BMI
    MEDUC
    CIG0
    SOCADV
    AFRAMF           0.000       0.000       0.000       0.000       0.000       0.000       0.000

  Specific indirect 37
    PRGBP
    BMI
    MAGE
    CIG0
    SOCADV
    AFRAMF           0.000       0.000       0.000       0.000       0.000       0.000       0.000

  Direct
    PRGBP
    AFRAMF          -0.039      -0.037      -0.036      -0.030      -0.024      -0.023      -0.021


Effects from FHISP to PRGBP

  Total             -0.021      -0.019      -0.018      -0.013      -0.009      -0.008      -0.006
  Total indirect     0.010       0.010       0.011       0.013       0.015       0.015       0.016

  Specific indirect 1
    PRGBP
    PAYER
    FHISP           -0.002      -0.002      -0.002      -0.001      -0.001      -0.001      -0.001

  Specific indirect 2
    PRGBP
    CIG0
    FHISP           -0.004      -0.003      -0.003      -0.001       0.000       0.000       0.001

  Specific indirect 3
    PRGBP
    WIC
    FHISP           -0.003      -0.003      -0.003      -0.002      -0.001      -0.001      -0.001

  Specific indirect 4
    PRGBP
    FAGE
    FHISP            0.000       0.000       0.000       0.000       0.000       0.000       0.000

  Specific indirect 5
    PRGBP
    SOCADV
    FHISP            0.024       0.026       0.027       0.033       0.038       0.040       0.042

  Specific indirect 6
    PRGBP
    PAYER
    FEDUC
    FHISP            0.000       0.000       0.000       0.000       0.000       0.000       0.000

  Specific indirect 7
    PRGBP
    PAYER
    FAGE
    FHISP            0.000       0.000       0.000       0.000       0.000       0.000       0.000

  Specific indirect 8
    PRGBP
    PAYER
    SOCADV
    FHISP           -0.010      -0.009      -0.009      -0.007      -0.005      -0.005      -0.004

  Specific indirect 9
    PRGBP
    MEDUC
    CIG0
    FHISP            0.000       0.000       0.000       0.000       0.001       0.001       0.001

  Specific indirect 10
    PRGBP
    MEDUC
    SOCADV
    FHISP           -0.011      -0.010      -0.010      -0.007      -0.005      -0.005      -0.004

  Specific indirect 11
    PRGBP
    CIG0
    SOCADV
    FHISP           -0.001       0.000       0.000       0.001       0.002       0.002       0.002

  Specific indirect 12
    PRGBP
    WIC
    SOCADV
    FHISP           -0.008      -0.008      -0.007      -0.006      -0.004      -0.004      -0.003

  Specific indirect 13
    PRGBP
    FAGE
    SOCADV
    FHISP            0.002       0.002       0.002       0.002       0.003       0.003       0.003

  Specific indirect 14
    PRGBP
    MAGE
    CIG0
    FHISP            0.000       0.000       0.000       0.000       0.000       0.000       0.000

  Specific indirect 15
    PRGBP
    MAGE
    SOCADV
    FHISP           -0.008      -0.008      -0.008      -0.007      -0.005      -0.005      -0.005

  Specific indirect 16
    PRGBP
    MHT
    SOCADV
    FHISP           -0.001      -0.001      -0.001      -0.001      -0.001      -0.001       0.000

  Specific indirect 17
    PRGBP
    BMI
    CIG0
    FHISP            0.000       0.000       0.000       0.000       0.001       0.001       0.001

  Specific indirect 18
    PRGBP
    BMI
    SOCADV
    FHISP            0.018       0.019       0.019       0.020       0.020       0.021       0.021

  Specific indirect 19
    PRGBP
    PAYER
    FEDUC
    FAGE
    FHISP            0.000       0.000       0.000       0.000       0.000       0.000       0.000

  Specific indirect 20
    PRGBP
    PAYER
    FEDUC
    SOCADV
    FHISP            0.000       0.000       0.000       0.000       0.001       0.001       0.001

  Specific indirect 21
    PRGBP
    PAYER
    FAGE
    SOCADV
    FHISP            0.000       0.000       0.000       0.000       0.000       0.000       0.000

  Specific indirect 22
    PRGBP
    MEDUC
    CIG0
    SOCADV
    FHISP            0.000       0.000       0.000       0.000       0.000       0.000       0.000

  Specific indirect 23
    PRGBP
    WIC
    MEDUC
    CIG0
    FHISP            0.000       0.000       0.000       0.000       0.000       0.000       0.000

  Specific indirect 24
    PRGBP
    WIC
    MEDUC
    SOCADV
    FHISP            0.000       0.000       0.000       0.000       0.000       0.000       0.000

  Specific indirect 25
    PRGBP
    WIC
    MAGE
    CIG0
    FHISP            0.000       0.000       0.000       0.000       0.000       0.000       0.000

  Specific indirect 26
    PRGBP
    WIC
    MAGE
    SOCADV
    FHISP            0.000       0.000       0.000       0.000       0.000       0.000       0.000

  Specific indirect 27
    PRGBP
    MAGE
    CIG0
    SOCADV
    FHISP            0.000       0.000       0.000       0.000       0.000       0.000       0.000

  Specific indirect 28
    PRGBP
    BMI
    MEDUC
    CIG0
    FHISP            0.000       0.000       0.000       0.000       0.000       0.000       0.000

  Specific indirect 29
    PRGBP
    BMI
    MEDUC
    SOCADV
    FHISP           -0.007      -0.007      -0.007      -0.006      -0.006      -0.006      -0.006

  Specific indirect 30
    PRGBP
    BMI
    CIG0
    SOCADV
    FHISP            0.000       0.000       0.000       0.000       0.000       0.000       0.000

  Specific indirect 31
    PRGBP
    BMI
    MAGE
    CIG0
    FHISP            0.000       0.000       0.000       0.000       0.000       0.000       0.000

  Specific indirect 32
    PRGBP
    BMI
    MAGE
    SOCADV
    FHISP           -0.006      -0.006      -0.006      -0.006      -0.006      -0.006      -0.006

  Specific indirect 33
    PRGBP
    PAYER
    FEDUC
    FAGE
    SOCADV
    FHISP            0.000       0.000       0.000       0.000       0.000       0.000       0.000

  Specific indirect 34
    PRGBP
    WIC
    MEDUC
    CIG0
    SOCADV
    FHISP            0.000       0.000       0.000       0.000       0.000       0.000       0.000

  Specific indirect 35
    PRGBP
    WIC
    MAGE
    CIG0
    SOCADV
    FHISP            0.000       0.000       0.000       0.000       0.000       0.000       0.000

  Specific indirect 36
    PRGBP
    BMI
    MEDUC
    CIG0
    SOCADV
    FHISP            0.000       0.000       0.000       0.000       0.000       0.000       0.000

  Specific indirect 37
    PRGBP
    BMI
    MAGE
    CIG0
    SOCADV
    FHISP            0.000       0.000       0.000       0.000       0.000       0.000       0.000

  Direct
    PRGBP
    FHISP           -0.034      -0.032      -0.031      -0.026      -0.021      -0.020      -0.018


Effects from OTHF to PRGBP

  Total             -0.057      -0.055      -0.054      -0.048      -0.043      -0.041      -0.039
  Total indirect    -0.006      -0.006      -0.006      -0.005      -0.004      -0.004      -0.003

  Specific indirect 1
    PRGBP
    PAYER
    OTHF            -0.002      -0.002      -0.002      -0.001      -0.001      -0.001      -0.001

  Specific indirect 2
    PRGBP
    CIG0
    OTHF            -0.001      -0.001      -0.001      -0.001       0.000       0.000       0.000

  Specific indirect 3
    PRGBP
    WIC
    OTHF            -0.003      -0.003      -0.003      -0.002      -0.001      -0.001      -0.001

  Specific indirect 4
    PRGBP
    FAGE
    OTHF            -0.001      -0.001      -0.001      -0.001       0.000       0.000       0.000

  Specific indirect 5
    PRGBP
    SOCADV
    OTHF            -0.002      -0.001      -0.001      -0.001       0.000       0.000       0.000

  Specific indirect 6
    PRGBP
    PAYER
    FEDUC
    OTHF             0.000       0.000       0.000       0.000       0.000       0.000       0.000

  Specific indirect 7
    PRGBP
    PAYER
    FAGE
    OTHF             0.000       0.000       0.000       0.000       0.000       0.000       0.000

  Specific indirect 8
    PRGBP
    PAYER
    SOCADV
    OTHF             0.000       0.000       0.000       0.000       0.000       0.000       0.000

  Specific indirect 9
    PRGBP
    MEDUC
    CIG0
    OTHF             0.000       0.000       0.000       0.000       0.000       0.000       0.000

  Specific indirect 10
    PRGBP
    MEDUC
    SOCADV
    OTHF             0.000       0.000       0.000       0.000       0.000       0.000       0.000

  Specific indirect 11
    PRGBP
    CIG0
    SOCADV
    OTHF             0.000       0.000       0.000       0.000       0.000       0.000       0.000

  Specific indirect 12
    PRGBP
    WIC
    SOCADV
    OTHF             0.000       0.000       0.000       0.000       0.000       0.000       0.000

  Specific indirect 13
    PRGBP
    FAGE
    SOCADV
    OTHF             0.000       0.000       0.000       0.000       0.000       0.000       0.000

  Specific indirect 14
    PRGBP
    MAGE
    CIG0
    OTHF             0.000       0.000       0.000       0.000       0.000       0.000       0.000

  Specific indirect 15
    PRGBP
    MAGE
    SOCADV
    OTHF             0.000       0.000       0.000       0.000       0.000       0.000       0.000

  Specific indirect 16
    PRGBP
    MHT
    SOCADV
    OTHF             0.000       0.000       0.000       0.000       0.000       0.000       0.000

  Specific indirect 17
    PRGBP
    BMI
    CIG0
    OTHF             0.000       0.000       0.000       0.000       0.000       0.000       0.000

  Specific indirect 18
    PRGBP
    BMI
    SOCADV
    OTHF            -0.001      -0.001      -0.001       0.000       0.000       0.000       0.000

  Specific indirect 19
    PRGBP
    PAYER
    FEDUC
    FAGE
    OTHF             0.000       0.000       0.000       0.000       0.000       0.000       0.000

  Specific indirect 20
    PRGBP
    PAYER
    FEDUC
    SOCADV
    OTHF             0.000       0.000       0.000       0.000       0.000       0.000       0.000

  Specific indirect 21
    PRGBP
    PAYER
    FAGE
    SOCADV
    OTHF             0.000       0.000       0.000       0.000       0.000       0.000       0.000

  Specific indirect 22
    PRGBP
    MEDUC
    CIG0
    SOCADV
    OTHF             0.000       0.000       0.000       0.000       0.000       0.000       0.000

  Specific indirect 23
    PRGBP
    WIC
    MEDUC
    CIG0
    OTHF             0.000       0.000       0.000       0.000       0.000       0.000       0.000

  Specific indirect 24
    PRGBP
    WIC
    MEDUC
    SOCADV
    OTHF             0.000       0.000       0.000       0.000       0.000       0.000       0.000

  Specific indirect 25
    PRGBP
    WIC
    MAGE
    CIG0
    OTHF             0.000       0.000       0.000       0.000       0.000       0.000       0.000

  Specific indirect 26
    PRGBP
    WIC
    MAGE
    SOCADV
    OTHF             0.000       0.000       0.000       0.000       0.000       0.000       0.000

  Specific indirect 27
    PRGBP
    MAGE
    CIG0
    SOCADV
    OTHF             0.000       0.000       0.000       0.000       0.000       0.000       0.000

  Specific indirect 28
    PRGBP
    BMI
    MEDUC
    CIG0
    OTHF             0.000       0.000       0.000       0.000       0.000       0.000       0.000

  Specific indirect 29
    PRGBP
    BMI
    MEDUC
    SOCADV
    OTHF             0.000       0.000       0.000       0.000       0.000       0.000       0.000

  Specific indirect 30
    PRGBP
    BMI
    CIG0
    SOCADV
    OTHF             0.000       0.000       0.000       0.000       0.000       0.000       0.000

  Specific indirect 31
    PRGBP
    BMI
    MAGE
    CIG0
    OTHF             0.000       0.000       0.000       0.000       0.000       0.000       0.000

  Specific indirect 32
    PRGBP
    BMI
    MAGE
    SOCADV
    OTHF             0.000       0.000       0.000       0.000       0.000       0.000       0.000

  Specific indirect 33
    PRGBP
    PAYER
    FEDUC
    FAGE
    SOCADV
    OTHF             0.000       0.000       0.000       0.000       0.000       0.000       0.000

  Specific indirect 34
    PRGBP
    WIC
    MEDUC
    CIG0
    SOCADV
    OTHF             0.000       0.000       0.000       0.000       0.000       0.000       0.000

  Specific indirect 35
    PRGBP
    WIC
    MAGE
    CIG0
    SOCADV
    OTHF             0.000       0.000       0.000       0.000       0.000       0.000       0.000

  Specific indirect 36
    PRGBP
    BMI
    MEDUC
    CIG0
    SOCADV
    OTHF             0.000       0.000       0.000       0.000       0.000       0.000       0.000

  Specific indirect 37
    PRGBP
    BMI
    MAGE
    CIG0
    SOCADV
    OTHF             0.000       0.000       0.000       0.000       0.000       0.000       0.000

  Direct
    PRGBP
    OTHF            -0.052      -0.050      -0.049      -0.043      -0.038      -0.037      -0.035


Effects from SOCADV to PRGBP

  Total             -0.095      -0.092      -0.091      -0.085      -0.079      -0.077      -0.075
  Total indirect     0.048       0.059       0.064       0.088       0.113       0.118       0.127

  Specific indirect 1
    PRGBP
    PAYER
    SOCADV           0.021       0.025       0.027       0.037       0.046       0.048       0.052

  Specific indirect 2
    PRGBP
    MEDUC
    SOCADV           0.020       0.025       0.028       0.038       0.050       0.052       0.056

  Specific indirect 3
    PRGBP
    CIG0
    SOCADV          -0.012      -0.011      -0.010      -0.005       0.000       0.001       0.003

  Specific indirect 4
    PRGBP
    WIC
    SOCADV           0.016       0.019       0.021       0.029       0.038       0.040       0.043

  Specific indirect 5
    PRGBP
    FAGE
    SOCADV          -0.018      -0.017      -0.016      -0.013      -0.010      -0.009      -0.008

  Specific indirect 6
    PRGBP
    MAGE
    SOCADV           0.026       0.028       0.029       0.034       0.040       0.041       0.043

  Specific indirect 7
    PRGBP
    MHT
    SOCADV           0.003       0.003       0.003       0.004       0.004       0.004       0.005

  Specific indirect 8
    PRGBP
    BMI
    SOCADV          -0.109      -0.108      -0.107      -0.103      -0.099      -0.098      -0.096

  Specific indirect 9
    PRGBP
    PAYER
    FEDUC
    SOCADV          -0.004      -0.003      -0.003      -0.002      -0.002      -0.001      -0.001

  Specific indirect 10
    PRGBP
    PAYER
    FAGE
    SOCADV           0.000       0.000       0.000       0.000       0.000       0.000       0.000

  Specific indirect 11
    PRGBP
    MEDUC
    CIG0
    SOCADV           0.001       0.001       0.001       0.001       0.002       0.002       0.002

  Specific indirect 12
    PRGBP
    WIC
    MEDUC
    SOCADV          -0.002      -0.002      -0.002      -0.001       0.000       0.000       0.000

  Specific indirect 13
    PRGBP
    WIC
    MAGE
    SOCADV           0.001       0.001       0.001       0.002       0.002       0.002       0.003

  Specific indirect 14
    PRGBP
    MAGE
    CIG0
    SOCADV           0.000       0.000       0.000       0.000       0.000       0.000       0.000

  Specific indirect 15
    PRGBP
    BMI
    MEDUC
    SOCADV           0.030       0.031       0.032       0.034       0.036       0.037       0.037

  Specific indirect 16
    PRGBP
    BMI
    CIG0
    SOCADV           0.001       0.001       0.001       0.002       0.002       0.002       0.003

  Specific indirect 17
    PRGBP
    BMI
    MAGE
    SOCADV           0.029       0.030       0.030       0.031       0.032       0.032       0.032

  Specific indirect 18
    PRGBP
    PAYER
    FEDUC
    FAGE
    SOCADV           0.000       0.000       0.000       0.000       0.000       0.000       0.000

  Specific indirect 19
    PRGBP
    WIC
    MEDUC
    CIG0
    SOCADV           0.000       0.000       0.000       0.000       0.000       0.000       0.000

  Specific indirect 20
    PRGBP
    WIC
    MAGE
    CIG0
    SOCADV           0.000       0.000       0.000       0.000       0.000       0.000       0.000

  Specific indirect 21
    PRGBP
    BMI
    MEDUC
    CIG0
    SOCADV           0.001       0.001       0.001       0.001       0.001       0.001       0.001

  Specific indirect 22
    PRGBP
    BMI
    MAGE
    CIG0
    SOCADV           0.000       0.000       0.000       0.000       0.000       0.000       0.000

  Direct
    PRGBP
    SOCADV          -0.220      -0.209      -0.201      -0.173      -0.143      -0.139      -0.125


Effects from CIG0 to PRGBP

  Total             -0.012      -0.008      -0.007       0.002       0.012       0.014       0.017
  Total indirect    -0.009      -0.009      -0.008      -0.007      -0.006      -0.006      -0.005

  Specific indirect 1
    PRGBP
    MEDUC
    CIG0            -0.004      -0.004      -0.004      -0.003      -0.002      -0.002      -0.001

  Specific indirect 2
    PRGBP
    MAGE
    CIG0             0.000       0.000       0.000       0.001       0.001       0.001       0.001

  Specific indirect 3
    PRGBP
    BMI
    CIG0            -0.005      -0.004      -0.004      -0.003      -0.002      -0.002      -0.001

  Specific indirect 4
    PRGBP
    WIC
    MEDUC
    CIG0             0.000       0.000       0.000       0.000       0.000       0.000       0.000

  Specific indirect 5
    PRGBP
    WIC
    MAGE
    CIG0             0.000       0.000       0.000       0.000       0.000       0.000       0.000

  Specific indirect 6
    PRGBP
    BMI
    MEDUC
    CIG0            -0.003      -0.003      -0.003      -0.002      -0.002      -0.002      -0.002

  Specific indirect 7
    PRGBP
    BMI
    MAGE
    CIG0             0.000       0.000       0.000       0.000       0.001       0.001       0.001

  Direct
    PRGBP
    CIG0            -0.005      -0.001       0.000       0.010       0.019       0.021       0.023


Effects from MAGE to PRGBP

  Total              0.083       0.085       0.086       0.094       0.102       0.103       0.106
  Total indirect     0.044       0.044       0.045       0.046       0.047       0.048       0.048

  Specific indirect 1
    PRGBP
    WIC
    MAGE             0.001       0.002       0.002       0.002       0.003       0.003       0.004

  Specific indirect 2
    PRGBP
    BMI
    MAGE             0.041       0.042       0.042       0.043       0.045       0.045       0.046

  Direct
    PRGBP
    MAGE             0.037       0.039       0.041       0.048       0.056       0.058       0.061


Effects from FAGE to PRGBP

  Total             -0.032      -0.030      -0.029      -0.023      -0.018      -0.017      -0.015
  Total indirect     0.000       0.000       0.000       0.000       0.000       0.000       0.000

  Specific indirect 1
    PRGBP
    PAYER
    FAGE             0.000       0.000       0.000       0.000       0.000       0.000       0.000

  Specific indirect 2
    PRGBP
    PAYER
    FEDUC
    FAGE             0.000       0.000       0.000       0.000       0.000       0.000       0.000

  Direct
    PRGBP
    FAGE            -0.032      -0.030      -0.029      -0.023      -0.018      -0.016      -0.015


Effects from MEDUC to PRGBP

  Total              0.067       0.073       0.075       0.088       0.102       0.105       0.110
  Total indirect     0.037       0.038       0.039       0.041       0.043       0.044       0.044

  Specific indirect 1
    PRGBP
    WIC
    MEDUC           -0.003      -0.002      -0.002      -0.001       0.000       0.000       0.000

  Specific indirect 2
    PRGBP
    BMI
    MEDUC            0.038       0.039       0.040       0.042       0.045       0.045       0.046

  Direct
    PRGBP
    MEDUC            0.025       0.031       0.035       0.048       0.062       0.064       0.069


Effects from FEDUC to PRGBP

  Total             -0.005      -0.004      -0.004      -0.003      -0.002      -0.002      -0.002
  Total indirect    -0.005      -0.004      -0.004      -0.003      -0.002      -0.002      -0.002

  Specific indirect 1
    PRGBP
    PAYER
    FEDUC           -0.005      -0.004      -0.004      -0.003      -0.002      -0.002      -0.002


Effects from MHT to PRGBP

  Total              0.014       0.016       0.016       0.020       0.023       0.024       0.025
  Total indirect     0.000       0.000       0.000       0.000       0.000       0.000       0.000

  Direct
    PRGBP
    MHT              0.014       0.016       0.016       0.020       0.023       0.024       0.025


Effects from BMI to PRGBP

  Total              0.178       0.180       0.181       0.186       0.191       0.192       0.193
  Total indirect     0.000       0.000       0.000       0.000       0.000       0.000       0.000

  Direct
    PRGBP
    BMI              0.178       0.180       0.181       0.186       0.191       0.192       0.193


Effects from PAYER to PRGBP

  Total              0.026       0.031       0.033       0.046       0.058       0.060       0.064
  Total indirect     0.000       0.000       0.000       0.000       0.000       0.000       0.000

  Direct
    PRGBP
    PAYER            0.026       0.031       0.033       0.046       0.058       0.060       0.064


Effects from WIC to PRGBP

  Total             -0.061      -0.056      -0.054      -0.042      -0.030      -0.028      -0.024
  Total indirect     0.000       0.000       0.000       0.000       0.000       0.000       0.000

  Direct
    PRGBP
    WIC             -0.061      -0.056      -0.054      -0.042      -0.030      -0.028      -0.024


Effects from PRECAREM to PRGBP

  Total              0.000       0.000       0.000       0.000       0.000       0.000       0.000
  Total indirect     0.000       0.000       0.000       0.000       0.000       0.000       0.000


Effects from AFRAMM to PRGDM

  Total             -0.022      -0.019      -0.018      -0.011      -0.004      -0.002       0.000
  Total indirect    -0.012      -0.011      -0.010      -0.008      -0.006      -0.006      -0.005

  Specific indirect 1
    PRGDM
    PAYER
    AFRAMM          -0.002      -0.002      -0.002      -0.001       0.000       0.001       0.001

  Specific indirect 2
    PRGDM
    MEDUC
    AFRAMM           0.000       0.000       0.000       0.000       0.000       0.000       0.000

  Specific indirect 3
    PRGDM
    CIG0
    AFRAMM          -0.013      -0.012      -0.012      -0.010      -0.008      -0.007      -0.007

  Specific indirect 4
    PRGDM
    WIC
    AFRAMM          -0.001      -0.001       0.000       0.001       0.002       0.002       0.002

  Specific indirect 5
    PRGDM
    MAGE
    AFRAMM          -0.001      -0.001       0.000       0.000       0.000       0.000       0.000

  Specific indirect 6
    PRGDM
    MHT
    AFRAMM           0.000       0.000       0.000       0.000       0.000       0.000       0.000

  Specific indirect 7
    PRGDM
    BMI
    AFRAMM           0.001       0.001       0.001       0.002       0.002       0.002       0.003

  Specific indirect 8
    PRGDM
    SOCADV
    AFRAMM          -0.001       0.000       0.000       0.002       0.005       0.005       0.006

  Specific indirect 9
    PRGDM
    PAYER
    SOCADV
    AFRAMM          -0.001      -0.001      -0.001       0.000       0.000       0.000       0.001

  Specific indirect 10
    PRGDM
    MEDUC
    CIG0
    AFRAMM           0.000       0.000       0.000       0.000       0.000       0.000       0.000

  Specific indirect 11
    PRGDM
    MEDUC
    SOCADV
    AFRAMM          -0.001      -0.001      -0.001       0.000       0.001       0.001       0.001

  Specific indirect 12
    PRGDM
    CIG0
    SOCADV
    AFRAMM           0.001       0.001       0.001       0.002       0.002       0.002       0.002

  Specific indirect 13
    PRGDM
    WIC
    MEDUC
    AFRAMM           0.000       0.000       0.000       0.000       0.000       0.000       0.000

  Specific indirect 14
    PRGDM
    WIC
    MAGE
    AFRAMM           0.000       0.000       0.000       0.000       0.000       0.000       0.000

  Specific indirect 15
    PRGDM
    WIC
    SOCADV
    AFRAMM          -0.001       0.000       0.000       0.000       0.001       0.001       0.001

  Specific indirect 16
    PRGDM
    FAGE
    SOCADV
    AFRAMM          -0.001      -0.001      -0.001      -0.001       0.000       0.000       0.000

  Specific indirect 17
    PRGDM
    MAGE
    CIG0
    AFRAMM          -0.001       0.000       0.000       0.000       0.000       0.000       0.000

  Specific indirect 18
    PRGDM
    MAGE
    SOCADV
    AFRAMM          -0.009      -0.008      -0.008      -0.008      -0.007      -0.007      -0.007

  Specific indirect 19
    PRGDM
    MHT
    SOCADV
    AFRAMM           0.001       0.001       0.001       0.001       0.001       0.001       0.001

  Specific indirect 20
    PRGDM
    BMI
    MEDUC
    AFRAMM           0.000       0.000       0.000       0.000       0.000       0.000       0.000

  Specific indirect 21
    PRGDM
    BMI
    CIG0
    AFRAMM           0.000       0.000       0.000       0.001       0.001       0.001       0.001

  Specific indirect 22
    PRGDM
    BMI
    MAGE
    AFRAMM           0.000       0.000       0.000       0.000       0.000       0.000       0.000

  Specific indirect 23
    PRGDM
    BMI
    SOCADV
    AFRAMM           0.006       0.006       0.006       0.006       0.007       0.007       0.007

  Specific indirect 24
    PRGDM
    PAYER
    FEDUC
    SOCADV
    AFRAMM           0.000       0.000       0.000       0.000       0.000       0.000       0.000

  Specific indirect 25
    PRGDM
    PAYER
    FAGE
    SOCADV
    AFRAMM           0.000       0.000       0.000       0.000       0.000       0.000       0.000

  Specific indirect 26
    PRGDM
    MEDUC
    CIG0
    SOCADV
    AFRAMM           0.000       0.000       0.000       0.000       0.000       0.000       0.000

  Specific indirect 27
    PRGDM
    WIC
    MEDUC
    CIG0
    AFRAMM           0.000       0.000       0.000       0.000       0.000       0.000       0.000

  Specific indirect 28
    PRGDM
    WIC
    MEDUC
    SOCADV
    AFRAMM           0.000       0.000       0.000       0.000       0.000       0.000       0.000

  Specific indirect 29
    PRGDM
    WIC
    MAGE
    CIG0
    AFRAMM           0.000       0.000       0.000       0.000       0.000       0.000       0.000

  Specific indirect 30
    PRGDM
    WIC
    MAGE
    SOCADV
    AFRAMM           0.000       0.000       0.000       0.000       0.000       0.000       0.000

  Specific indirect 31
    PRGDM
    MAGE
    CIG0
    SOCADV
    AFRAMM           0.000       0.000       0.000       0.000       0.000       0.000       0.000

  Specific indirect 32
    PRGDM
    BMI
    MEDUC
    CIG0
    AFRAMM           0.000       0.000       0.000       0.000       0.000       0.000       0.000

  Specific indirect 33
    PRGDM
    BMI
    MEDUC
    SOCADV
    AFRAMM          -0.002      -0.002      -0.002      -0.002      -0.002      -0.002      -0.002

  Specific indirect 34
    PRGDM
    BMI
    CIG0
    SOCADV
    AFRAMM           0.000       0.000       0.000       0.000       0.000       0.000       0.000

  Specific indirect 35
    PRGDM
    BMI
    MAGE
    CIG0
    AFRAMM           0.000       0.000       0.000       0.000       0.000       0.000       0.000

  Specific indirect 36
    PRGDM
    BMI
    MAGE
    SOCADV
    AFRAMM          -0.002      -0.002      -0.002      -0.002      -0.002      -0.002      -0.002

  Specific indirect 37
    PRGDM
    PAYER
    FEDUC
    FAGE
    SOCADV
    AFRAMM           0.000       0.000       0.000       0.000       0.000       0.000       0.000

  Specific indirect 38
    PRGDM
    WIC
    MEDUC
    CIG0
    SOCADV
    AFRAMM           0.000       0.000       0.000       0.000       0.000       0.000       0.000

  Specific indirect 39
    PRGDM
    WIC
    MAGE
    CIG0
    SOCADV
    AFRAMM           0.000       0.000       0.000       0.000       0.000       0.000       0.000

  Specific indirect 40
    PRGDM
    BMI
    MEDUC
    CIG0
    SOCADV
    AFRAMM           0.000       0.000       0.000       0.000       0.000       0.000       0.000

  Specific indirect 41
    PRGDM
    BMI
    MAGE
    CIG0
    SOCADV
    AFRAMM           0.000       0.000       0.000       0.000       0.000       0.000       0.000

  Direct
    PRGDM
    AFRAMM          -0.014      -0.011      -0.010      -0.003       0.005       0.006       0.009


Effects from MHISP to PRGDM

  Total              0.000       0.002       0.003       0.009       0.014       0.015       0.017
  Total indirect    -0.005      -0.004      -0.004      -0.001       0.002       0.003       0.004

  Specific indirect 1
    PRGDM
    PAYER
    MHISP           -0.001      -0.001      -0.001       0.000       0.000       0.000       0.001

  Specific indirect 2
    PRGDM
    MEDUC
    MHISP           -0.001      -0.001      -0.001       0.000       0.001       0.001       0.001

  Specific indirect 3
    PRGDM
    CIG0
    MHISP           -0.017      -0.016      -0.016      -0.013      -0.010      -0.010      -0.009

  Specific indirect 4
    PRGDM
    WIC
    MHISP           -0.001       0.000       0.000       0.000       0.001       0.001       0.002

  Specific indirect 5
    PRGDM
    MAGE
    MHISP            0.002       0.002       0.002       0.002       0.003       0.003       0.003

  Specific indirect 6
    PRGDM
    MHT
    MHISP            0.012       0.013       0.013       0.014       0.014       0.015       0.015

  Specific indirect 7
    PRGDM
    BMI
    MHISP           -0.002      -0.002      -0.002      -0.001      -0.001       0.000       0.000

  Specific indirect 8
    PRGDM
    SOCADV
    MHISP           -0.002       0.000       0.001       0.006       0.010       0.011       0.013

  Specific indirect 9
    PRGDM
    PAYER
    SOCADV
    MHISP           -0.003      -0.003      -0.003      -0.001       0.001       0.001       0.001

  Specific indirect 10
    PRGDM
    MEDUC
    CIG0
    MHISP            0.000       0.000       0.000       0.000       0.000       0.000       0.000

  Specific indirect 11
    PRGDM
    MEDUC
    SOCADV
    MHISP           -0.003      -0.002      -0.002       0.000       0.002       0.002       0.003

  Specific indirect 12
    PRGDM
    CIG0
    SOCADV
    MHISP            0.003       0.003       0.003       0.004       0.005       0.005       0.005

  Specific indirect 13
    PRGDM
    WIC
    MEDUC
    MHISP            0.000       0.000       0.000       0.000       0.000       0.000       0.000

  Specific indirect 14
    PRGDM
    WIC
    MAGE
    MHISP            0.000       0.000       0.000       0.000       0.000       0.000       0.000

  Specific indirect 15
    PRGDM
    WIC
    SOCADV
    MHISP           -0.001      -0.001      -0.001       0.001       0.002       0.002       0.003

  Specific indirect 16
    PRGDM
    FAGE
    SOCADV
    MHISP           -0.002      -0.002      -0.002      -0.001      -0.001      -0.001      -0.001

  Specific indirect 17
    PRGDM
    MAGE
    CIG0
    MHISP           -0.001      -0.001      -0.001       0.000       0.000       0.000       0.000

  Specific indirect 18
    PRGDM
    MAGE
    SOCADV
    MHISP           -0.018      -0.018      -0.018      -0.017      -0.016      -0.016      -0.016

  Specific indirect 19
    PRGDM
    MHT
    SOCADV
    MHISP            0.002       0.002       0.002       0.002       0.002       0.002       0.002

  Specific indirect 20
    PRGDM
    BMI
    MEDUC
    MHISP           -0.002      -0.002      -0.002      -0.002      -0.002      -0.002      -0.002

  Specific indirect 21
    PRGDM
    BMI
    CIG0
    MHISP            0.000       0.000       0.000       0.001       0.001       0.001       0.001

  Specific indirect 22
    PRGDM
    BMI
    MAGE
    MHISP            0.000       0.000       0.000       0.001       0.001       0.001       0.001

  Specific indirect 23
    PRGDM
    BMI
    SOCADV
    MHISP            0.013       0.013       0.014       0.014       0.015       0.015       0.016

  Specific indirect 24
    PRGDM
    PAYER
    FEDUC
    SOCADV
    MHISP            0.000       0.000       0.000       0.000       0.000       0.000       0.000

  Specific indirect 25
    PRGDM
    PAYER
    FAGE
    SOCADV
    MHISP            0.000       0.000       0.000       0.000       0.000       0.000       0.000

  Specific indirect 26
    PRGDM
    MEDUC
    CIG0
    SOCADV
    MHISP            0.000       0.000       0.000       0.000       0.000       0.000       0.000

  Specific indirect 27
    PRGDM
    WIC
    MEDUC
    CIG0
    MHISP            0.000       0.000       0.000       0.000       0.000       0.000       0.000

  Specific indirect 28
    PRGDM
    WIC
    MEDUC
    SOCADV
    MHISP            0.000       0.000       0.000       0.000       0.000       0.000       0.000

  Specific indirect 29
    PRGDM
    WIC
    MAGE
    CIG0
    MHISP            0.000       0.000       0.000       0.000       0.000       0.000       0.000

  Specific indirect 30
    PRGDM
    WIC
    MAGE
    SOCADV
    MHISP            0.000       0.000       0.000       0.000       0.000       0.000       0.000

  Specific indirect 31
    PRGDM
    MAGE
    CIG0
    SOCADV
    MHISP            0.000       0.000       0.000       0.000       0.000       0.000       0.000

  Specific indirect 32
    PRGDM
    BMI
    MEDUC
    CIG0
    MHISP            0.001       0.001       0.001       0.001       0.001       0.001       0.001

  Specific indirect 33
    PRGDM
    BMI
    MEDUC
    SOCADV
    MHISP           -0.005      -0.005      -0.005      -0.005      -0.004      -0.004      -0.004

  Specific indirect 34
    PRGDM
    BMI
    CIG0
    SOCADV
    MHISP            0.000       0.000       0.000       0.000       0.000       0.000       0.000

  Specific indirect 35
    PRGDM
    BMI
    MAGE
    CIG0
    MHISP            0.000       0.000       0.000       0.000       0.000       0.000       0.000

  Specific indirect 36
    PRGDM
    BMI
    MAGE
    SOCADV
    MHISP           -0.005      -0.005      -0.004      -0.004      -0.004      -0.004      -0.004

  Specific indirect 37
    PRGDM
    PAYER
    FEDUC
    FAGE
    SOCADV
    MHISP            0.000       0.000       0.000       0.000       0.000       0.000       0.000

  Specific indirect 38
    PRGDM
    WIC
    MEDUC
    CIG0
    SOCADV
    MHISP            0.000       0.000       0.000       0.000       0.000       0.000       0.000

  Specific indirect 39
    PRGDM
    WIC
    MAGE
    CIG0
    SOCADV
    MHISP            0.000       0.000       0.000       0.000       0.000       0.000       0.000

  Specific indirect 40
    PRGDM
    BMI
    MEDUC
    CIG0
    SOCADV
    MHISP            0.000       0.000       0.000       0.000       0.000       0.000       0.000

  Specific indirect 41
    PRGDM
    BMI
    MAGE
    CIG0
    SOCADV
    MHISP            0.000       0.000       0.000       0.000       0.000       0.000       0.000

  Direct
    PRGDM
    MHISP           -0.001       0.002       0.003       0.009       0.015       0.016       0.019


Effects from OTHM to PRGDM

  Total              0.101       0.104       0.104       0.110       0.115       0.116       0.118
  Total indirect    -0.010      -0.009      -0.008      -0.005      -0.003      -0.002      -0.001

  Specific indirect 1
    PRGDM
    PAYER
    OTHM            -0.003      -0.002      -0.002      -0.001       0.000       0.001       0.001

  Specific indirect 2
    PRGDM
    MEDUC
    OTHM            -0.001      -0.001      -0.001       0.000       0.001       0.001       0.001

  Specific indirect 3
    PRGDM
    CIG0
    OTHM            -0.007      -0.006      -0.006      -0.005      -0.004      -0.004      -0.003

  Specific indirect 4
    PRGDM
    WIC
    OTHM            -0.001      -0.001       0.000       0.001       0.002       0.002       0.002

  Specific indirect 5
    PRGDM
    MAGE
    OTHM            -0.001      -0.001      -0.001       0.000       0.000       0.000       0.000

  Specific indirect 6
    PRGDM
    MHT
    OTHM             0.014       0.015       0.015       0.016       0.017       0.017       0.017

  Specific indirect 7
    PRGDM
    BMI
    OTHM            -0.017      -0.017      -0.017      -0.016      -0.015      -0.015      -0.015

  Specific indirect 8
    PRGDM
    SOCADV
    OTHM            -0.014      -0.012      -0.011      -0.006      -0.001       0.000       0.002

  Specific indirect 9
    PRGDM
    PAYER
    SOCADV
    OTHM            -0.001      -0.001      -0.001       0.001       0.003       0.003       0.004

  Specific indirect 10
    PRGDM
    MEDUC
    CIG0
    OTHM             0.000       0.000       0.000       0.000       0.000       0.000       0.000

  Specific indirect 11
    PRGDM
    MEDUC
    SOCADV
    OTHM            -0.003      -0.002      -0.002       0.000       0.002       0.002       0.003

  Specific indirect 12
    PRGDM
    CIG0
    SOCADV
    OTHM            -0.006      -0.005      -0.005      -0.004      -0.003      -0.003      -0.003

  Specific indirect 13
    PRGDM
    WIC
    MEDUC
    OTHM             0.000       0.000       0.000       0.000       0.000       0.000       0.000

  Specific indirect 14
    PRGDM
    WIC
    MAGE
    OTHM             0.000       0.000       0.000       0.000       0.000       0.000       0.000

  Specific indirect 15
    PRGDM
    WIC
    SOCADV
    OTHM            -0.003      -0.002      -0.002      -0.001       0.001       0.001       0.001

  Specific indirect 16
    PRGDM
    FAGE
    SOCADV
    OTHM             0.001       0.001       0.001       0.001       0.002       0.002       0.002

  Specific indirect 17
    PRGDM
    MAGE
    CIG0
    OTHM             0.000       0.000       0.000       0.000       0.000       0.000       0.000

  Specific indirect 18
    PRGDM
    MAGE
    SOCADV
    OTHM             0.017       0.017       0.017       0.018       0.019       0.019       0.020

  Specific indirect 19
    PRGDM
    MHT
    SOCADV
    OTHM            -0.002      -0.002      -0.002      -0.002      -0.002      -0.002      -0.002

  Specific indirect 20
    PRGDM
    BMI
    MEDUC
    OTHM            -0.002      -0.002      -0.002      -0.002      -0.002      -0.001      -0.001

  Specific indirect 21
    PRGDM
    BMI
    CIG0
    OTHM             0.000       0.000       0.000       0.000       0.000       0.000       0.000

  Specific indirect 22
    PRGDM
    BMI
    MAGE
    OTHM             0.000       0.000       0.000       0.000       0.000       0.000       0.000

  Specific indirect 23
    PRGDM
    BMI
    SOCADV
    OTHM            -0.017      -0.016      -0.016      -0.015      -0.015      -0.014      -0.014

  Specific indirect 24
    PRGDM
    PAYER
    FEDUC
    SOCADV
    OTHM             0.000       0.000       0.000       0.000       0.000       0.000       0.000

  Specific indirect 25
    PRGDM
    PAYER
    FAGE
    SOCADV
    OTHM             0.000       0.000       0.000       0.000       0.000       0.000       0.000

  Specific indirect 26
    PRGDM
    MEDUC
    CIG0
    SOCADV
    OTHM             0.000       0.000       0.000       0.000       0.000       0.000       0.000

  Specific indirect 27
    PRGDM
    WIC
    MEDUC
    CIG0
    OTHM             0.000       0.000       0.000       0.000       0.000       0.000       0.000

  Specific indirect 28
    PRGDM
    WIC
    MEDUC
    SOCADV
    OTHM             0.000       0.000       0.000       0.000       0.000       0.000       0.000

  Specific indirect 29
    PRGDM
    WIC
    MAGE
    CIG0
    OTHM             0.000       0.000       0.000       0.000       0.000       0.000       0.000

  Specific indirect 30
    PRGDM
    WIC
    MAGE
    SOCADV
    OTHM             0.000       0.000       0.000       0.000       0.000       0.000       0.000

  Specific indirect 31
    PRGDM
    MAGE
    CIG0
    SOCADV
    OTHM             0.000       0.000       0.000       0.000       0.000       0.000       0.000

  Specific indirect 32
    PRGDM
    BMI
    MEDUC
    CIG0
    OTHM             0.000       0.000       0.000       0.000       0.000       0.000       0.000

  Specific indirect 33
    PRGDM
    BMI
    MEDUC
    SOCADV
    OTHM             0.004       0.005       0.005       0.005       0.005       0.006       0.006

  Specific indirect 34
    PRGDM
    BMI
    CIG0
    SOCADV
    OTHM             0.000       0.000       0.000       0.000       0.000       0.000       0.000

  Specific indirect 35
    PRGDM
    BMI
    MAGE
    CIG0
    OTHM             0.000       0.000       0.000       0.000       0.000       0.000       0.000

  Specific indirect 36
    PRGDM
    BMI
    MAGE
    SOCADV
    OTHM             0.004       0.004       0.004       0.005       0.005       0.005       0.005

  Specific indirect 37
    PRGDM
    PAYER
    FEDUC
    FAGE
    SOCADV
    OTHM             0.000       0.000       0.000       0.000       0.000       0.000       0.000

  Specific indirect 38
    PRGDM
    WIC
    MEDUC
    CIG0
    SOCADV
    OTHM             0.000       0.000       0.000       0.000       0.000       0.000       0.000

  Specific indirect 39
    PRGDM
    WIC
    MAGE
    CIG0
    SOCADV
    OTHM             0.000       0.000       0.000       0.000       0.000       0.000       0.000

  Specific indirect 40
    PRGDM
    BMI
    MEDUC
    CIG0
    SOCADV
    OTHM             0.000       0.000       0.000       0.000       0.000       0.000       0.000

  Specific indirect 41
    PRGDM
    BMI
    MAGE
    CIG0
    SOCADV
    OTHM             0.000       0.000       0.000       0.000       0.000       0.000       0.000

  Direct
    PRGDM
    OTHM             0.106       0.108       0.109       0.115       0.121       0.122       0.124


Effects from AFRAMF to PRGDM

  Total             -0.052      -0.049      -0.048      -0.041      -0.034      -0.033      -0.030
  Total indirect    -0.008      -0.008      -0.007      -0.006      -0.004      -0.004      -0.003

  Specific indirect 1
    PRGDM
    PAYER
    AFRAMF          -0.001      -0.001      -0.001       0.000       0.000       0.000       0.000

  Specific indirect 2
    PRGDM
    CIG0
    AFRAMF          -0.005      -0.004      -0.004      -0.003      -0.003      -0.003      -0.002

  Specific indirect 3
    PRGDM
    WIC
    AFRAMF          -0.001       0.000       0.000       0.000       0.001       0.001       0.001

  Specific indirect 4
    PRGDM
    FAGE
    AFRAMF           0.000       0.000       0.000       0.000       0.000       0.000       0.000

  Specific indirect 5
    PRGDM
    SOCADV
    AFRAMF          -0.003       0.000       0.001       0.008       0.015       0.016       0.019

  Specific indirect 6
    PRGDM
    PAYER
    FEDUC
    AFRAMF           0.000       0.000       0.000       0.000       0.000       0.000       0.000

  Specific indirect 7
    PRGDM
    PAYER
    FAGE
    AFRAMF           0.000       0.000       0.000       0.000       0.000       0.000       0.000

  Specific indirect 8
    PRGDM
    PAYER
    SOCADV
    AFRAMF          -0.005      -0.004      -0.004      -0.001       0.001       0.001       0.002

  Specific indirect 9
    PRGDM
    MEDUC
    CIG0
    AFRAMF           0.000       0.000       0.000       0.000       0.000       0.000       0.000

  Specific indirect 10
    PRGDM
    MEDUC
    SOCADV
    AFRAMF          -0.004      -0.003      -0.002       0.000       0.003       0.003       0.004

  Specific indirect 11
    PRGDM
    CIG0
    SOCADV
    AFRAMF           0.004       0.004       0.005       0.006       0.007       0.007       0.008

  Specific indirect 12
    PRGDM
    WIC
    SOCADV
    AFRAMF          -0.002      -0.001      -0.001       0.001       0.003       0.003       0.004

  Specific indirect 13
    PRGDM
    FAGE
    SOCADV
    AFRAMF          -0.003      -0.003      -0.003      -0.002      -0.001      -0.001      -0.001

  Specific indirect 14
    PRGDM
    MAGE
    CIG0
    AFRAMF           0.000       0.000       0.000       0.000       0.000       0.000       0.000

  Specific indirect 15
    PRGDM
    MAGE
    SOCADV
    AFRAMF          -0.027      -0.027      -0.026      -0.025      -0.024      -0.024      -0.023

  Specific indirect 16
    PRGDM
    MHT
    SOCADV
    AFRAMF           0.002       0.002       0.002       0.003       0.003       0.003       0.003

  Specific indirect 17
    PRGDM
    BMI
    CIG0
    AFRAMF           0.000       0.000       0.000       0.000       0.000       0.000       0.000

  Specific indirect 18
    PRGDM
    BMI
    SOCADV
    AFRAMF           0.020       0.020       0.020       0.021       0.022       0.022       0.023

  Specific indirect 19
    PRGDM
    PAYER
    FEDUC
    FAGE
    AFRAMF           0.000       0.000       0.000       0.000       0.000       0.000       0.000

  Specific indirect 20
    PRGDM
    PAYER
    FEDUC
    SOCADV
    AFRAMF           0.000       0.000       0.000       0.000       0.000       0.000       0.000

  Specific indirect 21
    PRGDM
    PAYER
    FAGE
    SOCADV
    AFRAMF           0.000       0.000       0.000       0.000       0.000       0.000       0.000

  Specific indirect 22
    PRGDM
    MEDUC
    CIG0
    SOCADV
    AFRAMF           0.000       0.000       0.000       0.000       0.000       0.000       0.000

  Specific indirect 23
    PRGDM
    WIC
    MEDUC
    CIG0
    AFRAMF           0.000       0.000       0.000       0.000       0.000       0.000       0.000

  Specific indirect 24
    PRGDM
    WIC
    MEDUC
    SOCADV
    AFRAMF           0.000       0.000       0.000       0.000       0.000       0.000       0.000

  Specific indirect 25
    PRGDM
    WIC
    MAGE
    CIG0
    AFRAMF           0.000       0.000       0.000       0.000       0.000       0.000       0.000

  Specific indirect 26
    PRGDM
    WIC
    MAGE
    SOCADV
    AFRAMF           0.000       0.000       0.000       0.000       0.000       0.000       0.000

  Specific indirect 27
    PRGDM
    MAGE
    CIG0
    SOCADV
    AFRAMF           0.000       0.000       0.000       0.000       0.000       0.000       0.000

  Specific indirect 28
    PRGDM
    BMI
    MEDUC
    CIG0
    AFRAMF           0.000       0.000       0.000       0.000       0.000       0.000       0.000

  Specific indirect 29
    PRGDM
    BMI
    MEDUC
    SOCADV
    AFRAMF          -0.008      -0.008      -0.008      -0.007      -0.007      -0.006      -0.006

  Specific indirect 30
    PRGDM
    BMI
    CIG0
    SOCADV
    AFRAMF          -0.001       0.000       0.000       0.000       0.000       0.000       0.000

  Specific indirect 31
    PRGDM
    BMI
    MAGE
    CIG0
    AFRAMF           0.000       0.000       0.000       0.000       0.000       0.000       0.000

  Specific indirect 32
    PRGDM
    BMI
    MAGE
    SOCADV
    AFRAMF          -0.007      -0.007      -0.007      -0.006      -0.006      -0.006      -0.006

  Specific indirect 33
    PRGDM
    PAYER
    FEDUC
    FAGE
    SOCADV
    AFRAMF           0.000       0.000       0.000       0.000       0.000       0.000       0.000

  Specific indirect 34
    PRGDM
    WIC
    MEDUC
    CIG0
    SOCADV
    AFRAMF           0.000       0.000       0.000       0.000       0.000       0.000       0.000

  Specific indirect 35
    PRGDM
    WIC
    MAGE
    CIG0
    SOCADV
    AFRAMF           0.000       0.000       0.000       0.000       0.000       0.000       0.000

  Specific indirect 36
    PRGDM
    BMI
    MEDUC
    CIG0
    SOCADV
    AFRAMF           0.000       0.000       0.000       0.000       0.000       0.000       0.000

  Specific indirect 37
    PRGDM
    BMI
    MAGE
    CIG0
    SOCADV
    AFRAMF           0.000       0.000       0.000       0.000       0.000       0.000       0.000

  Direct
    PRGDM
    AFRAMF          -0.046      -0.044      -0.042      -0.035      -0.028      -0.027      -0.024


Effects from FHISP to PRGDM

  Total             -0.031      -0.029      -0.029      -0.023      -0.018      -0.017      -0.015
  Total indirect    -0.014      -0.013      -0.013      -0.011      -0.008      -0.008      -0.007

  Specific indirect 1
    PRGDM
    PAYER
    FHISP           -0.001      -0.001      -0.001       0.000       0.000       0.000       0.000

  Specific indirect 2
    PRGDM
    CIG0
    FHISP           -0.011      -0.011      -0.010      -0.009      -0.007      -0.007      -0.006

  Specific indirect 3
    PRGDM
    WIC
    FHISP           -0.001       0.000       0.000       0.000       0.001       0.001       0.001

  Specific indirect 4
    PRGDM
    FAGE
    FHISP            0.000       0.000       0.000       0.000       0.000       0.000       0.000

  Specific indirect 5
    PRGDM
    SOCADV
    FHISP           -0.002       0.000       0.001       0.008       0.014       0.015       0.018

  Specific indirect 6
    PRGDM
    PAYER
    FEDUC
    FHISP            0.000       0.000       0.000       0.000       0.000       0.000       0.000

  Specific indirect 7
    PRGDM
    PAYER
    FAGE
    FHISP            0.000       0.000       0.000       0.000       0.000       0.000       0.000

  Specific indirect 8
    PRGDM
    PAYER
    SOCADV
    FHISP           -0.005      -0.004      -0.004      -0.001       0.001       0.001       0.002

  Specific indirect 9
    PRGDM
    MEDUC
    CIG0
    FHISP            0.000       0.000       0.000       0.000       0.000       0.000       0.000

  Specific indirect 10
    PRGDM
    MEDUC
    SOCADV
    FHISP           -0.004      -0.003      -0.002       0.000       0.003       0.003       0.004

  Specific indirect 11
    PRGDM
    CIG0
    SOCADV
    FHISP            0.004       0.004       0.004       0.006       0.007       0.007       0.007

  Specific indirect 12
    PRGDM
    WIC
    SOCADV
    FHISP           -0.002      -0.001      -0.001       0.001       0.003       0.003       0.004

  Specific indirect 13
    PRGDM
    FAGE
    SOCADV
    FHISP           -0.003      -0.003      -0.002      -0.002      -0.001      -0.001      -0.001

  Specific indirect 14
    PRGDM
    MAGE
    CIG0
    FHISP            0.000       0.000       0.000       0.000       0.000       0.000       0.000

  Specific indirect 15
    PRGDM
    MAGE
    SOCADV
    FHISP           -0.026      -0.025      -0.025      -0.024      -0.023      -0.023      -0.022

  Specific indirect 16
    PRGDM
    MHT
    SOCADV
    FHISP            0.002       0.002       0.002       0.003       0.003       0.003       0.003

  Specific indirect 17
    PRGDM
    BMI
    CIG0
    FHISP            0.000       0.000       0.000       0.000       0.001       0.001       0.001

  Specific indirect 18
    PRGDM
    BMI
    SOCADV
    FHISP            0.019       0.019       0.019       0.020       0.021       0.021       0.022

  Specific indirect 19
    PRGDM
    PAYER
    FEDUC
    FAGE
    FHISP            0.000       0.000       0.000       0.000       0.000       0.000       0.000

  Specific indirect 20
    PRGDM
    PAYER
    FEDUC
    SOCADV
    FHISP            0.000       0.000       0.000       0.000       0.000       0.000       0.000

  Specific indirect 21
    PRGDM
    PAYER
    FAGE
    SOCADV
    FHISP            0.000       0.000       0.000       0.000       0.000       0.000       0.000

  Specific indirect 22
    PRGDM
    MEDUC
    CIG0
    SOCADV
    FHISP            0.000       0.000       0.000       0.000       0.000       0.000       0.000

  Specific indirect 23
    PRGDM
    WIC
    MEDUC
    CIG0
    FHISP            0.000       0.000       0.000       0.000       0.000       0.000       0.000

  Specific indirect 24
    PRGDM
    WIC
    MEDUC
    SOCADV
    FHISP            0.000       0.000       0.000       0.000       0.000       0.000       0.000

  Specific indirect 25
    PRGDM
    WIC
    MAGE
    CIG0
    FHISP            0.000       0.000       0.000       0.000       0.000       0.000       0.000

  Specific indirect 26
    PRGDM
    WIC
    MAGE
    SOCADV
    FHISP            0.000       0.000       0.000       0.000       0.000       0.000       0.000

  Specific indirect 27
    PRGDM
    MAGE
    CIG0
    SOCADV
    FHISP            0.000       0.000       0.000       0.000       0.000       0.000       0.000

  Specific indirect 28
    PRGDM
    BMI
    MEDUC
    CIG0
    FHISP            0.000       0.000       0.000       0.000       0.000       0.000       0.000

  Specific indirect 29
    PRGDM
    BMI
    MEDUC
    SOCADV
    FHISP           -0.007      -0.007      -0.007      -0.007      -0.006      -0.006      -0.006

  Specific indirect 30
    PRGDM
    BMI
    CIG0
    SOCADV
    FHISP            0.000       0.000       0.000       0.000       0.000       0.000       0.000

  Specific indirect 31
    PRGDM
    BMI
    MAGE
    CIG0
    FHISP            0.000       0.000       0.000       0.000       0.000       0.000       0.000

  Specific indirect 32
    PRGDM
    BMI
    MAGE
    SOCADV
    FHISP           -0.006      -0.006      -0.006      -0.006      -0.006      -0.006      -0.006

  Specific indirect 33
    PRGDM
    PAYER
    FEDUC
    FAGE
    SOCADV
    FHISP            0.000       0.000       0.000       0.000       0.000       0.000       0.000

  Specific indirect 34
    PRGDM
    WIC
    MEDUC
    CIG0
    SOCADV
    FHISP            0.000       0.000       0.000       0.000       0.000       0.000       0.000

  Specific indirect 35
    PRGDM
    WIC
    MAGE
    CIG0
    SOCADV
    FHISP            0.000       0.000       0.000       0.000       0.000       0.000       0.000

  Specific indirect 36
    PRGDM
    BMI
    MEDUC
    CIG0
    SOCADV
    FHISP            0.000       0.000       0.000       0.000       0.000       0.000       0.000

  Specific indirect 37
    PRGDM
    BMI
    MAGE
    CIG0
    SOCADV
    FHISP            0.000       0.000       0.000       0.000       0.000       0.000       0.000

  Direct
    PRGDM
    FHISP           -0.022      -0.020      -0.018      -0.012      -0.007      -0.006      -0.003


Effects from OTHF to PRGDM

  Total              0.020       0.022       0.022       0.028       0.033       0.034       0.036
  Total indirect    -0.004      -0.004      -0.004      -0.003      -0.002      -0.001      -0.001

  Specific indirect 1
    PRGDM
    PAYER
    OTHF            -0.001      -0.001      -0.001       0.000       0.000       0.000       0.000

  Specific indirect 2
    PRGDM
    CIG0
    OTHF            -0.005      -0.004      -0.004      -0.003      -0.003      -0.002      -0.002

  Specific indirect 3
    PRGDM
    WIC
    OTHF            -0.001       0.000       0.000       0.000       0.001       0.001       0.001

  Specific indirect 4
    PRGDM
    FAGE
    OTHF             0.000       0.000       0.000       0.000       0.001       0.001       0.001

  Specific indirect 5
    PRGDM
    SOCADV
    OTHF            -0.001       0.000       0.000       0.000       0.000       0.000       0.000

  Specific indirect 6
    PRGDM
    PAYER
    FEDUC
    OTHF             0.000       0.000       0.000       0.000       0.000       0.000       0.000

  Specific indirect 7
    PRGDM
    PAYER
    FAGE
    OTHF             0.000       0.000       0.000       0.000       0.000       0.000       0.000

  Specific indirect 8
    PRGDM
    PAYER
    SOCADV
    OTHF             0.000       0.000       0.000       0.000       0.000       0.000       0.000

  Specific indirect 9
    PRGDM
    MEDUC
    CIG0
    OTHF             0.000       0.000       0.000       0.000       0.000       0.000       0.000

  Specific indirect 10
    PRGDM
    MEDUC
    SOCADV
    OTHF             0.000       0.000       0.000       0.000       0.000       0.000       0.000

  Specific indirect 11
    PRGDM
    CIG0
    SOCADV
    OTHF             0.000       0.000       0.000       0.000       0.000       0.000       0.000

  Specific indirect 12
    PRGDM
    WIC
    SOCADV
    OTHF             0.000       0.000       0.000       0.000       0.000       0.000       0.000

  Specific indirect 13
    PRGDM
    FAGE
    SOCADV
    OTHF             0.000       0.000       0.000       0.000       0.000       0.000       0.000

  Specific indirect 14
    PRGDM
    MAGE
    CIG0
    OTHF             0.000       0.000       0.000       0.000       0.000       0.000       0.000

  Specific indirect 15
    PRGDM
    MAGE
    SOCADV
    OTHF             0.000       0.000       0.000       0.001       0.001       0.001       0.001

  Specific indirect 16
    PRGDM
    MHT
    SOCADV
    OTHF             0.000       0.000       0.000       0.000       0.000       0.000       0.000

  Specific indirect 17
    PRGDM
    BMI
    CIG0
    OTHF             0.000       0.000       0.000       0.000       0.000       0.000       0.000

  Specific indirect 18
    PRGDM
    BMI
    SOCADV
    OTHF            -0.001      -0.001      -0.001       0.000       0.000       0.000       0.000

  Specific indirect 19
    PRGDM
    PAYER
    FEDUC
    FAGE
    OTHF             0.000       0.000       0.000       0.000       0.000       0.000       0.000

  Specific indirect 20
    PRGDM
    PAYER
    FEDUC
    SOCADV
    OTHF             0.000       0.000       0.000       0.000       0.000       0.000       0.000

  Specific indirect 21
    PRGDM
    PAYER
    FAGE
    SOCADV
    OTHF             0.000       0.000       0.000       0.000       0.000       0.000       0.000

  Specific indirect 22
    PRGDM
    MEDUC
    CIG0
    SOCADV
    OTHF             0.000       0.000       0.000       0.000       0.000       0.000       0.000

  Specific indirect 23
    PRGDM
    WIC
    MEDUC
    CIG0
    OTHF             0.000       0.000       0.000       0.000       0.000       0.000       0.000

  Specific indirect 24
    PRGDM
    WIC
    MEDUC
    SOCADV
    OTHF             0.000       0.000       0.000       0.000       0.000       0.000       0.000

  Specific indirect 25
    PRGDM
    WIC
    MAGE
    CIG0
    OTHF             0.000       0.000       0.000       0.000       0.000       0.000       0.000

  Specific indirect 26
    PRGDM
    WIC
    MAGE
    SOCADV
    OTHF             0.000       0.000       0.000       0.000       0.000       0.000       0.000

  Specific indirect 27
    PRGDM
    MAGE
    CIG0
    SOCADV
    OTHF             0.000       0.000       0.000       0.000       0.000       0.000       0.000

  Specific indirect 28
    PRGDM
    BMI
    MEDUC
    CIG0
    OTHF             0.000       0.000       0.000       0.000       0.000       0.000       0.000

  Specific indirect 29
    PRGDM
    BMI
    MEDUC
    SOCADV
    OTHF             0.000       0.000       0.000       0.000       0.000       0.000       0.000

  Specific indirect 30
    PRGDM
    BMI
    CIG0
    SOCADV
    OTHF             0.000       0.000       0.000       0.000       0.000       0.000       0.000

  Specific indirect 31
    PRGDM
    BMI
    MAGE
    CIG0
    OTHF             0.000       0.000       0.000       0.000       0.000       0.000       0.000

  Specific indirect 32
    PRGDM
    BMI
    MAGE
    SOCADV
    OTHF             0.000       0.000       0.000       0.000       0.000       0.000       0.000

  Specific indirect 33
    PRGDM
    PAYER
    FEDUC
    FAGE
    SOCADV
    OTHF             0.000       0.000       0.000       0.000       0.000       0.000       0.000

  Specific indirect 34
    PRGDM
    WIC
    MEDUC
    CIG0
    SOCADV
    OTHF             0.000       0.000       0.000       0.000       0.000       0.000       0.000

  Specific indirect 35
    PRGDM
    WIC
    MAGE
    CIG0
    SOCADV
    OTHF             0.000       0.000       0.000       0.000       0.000       0.000       0.000

  Specific indirect 36
    PRGDM
    BMI
    MEDUC
    CIG0
    SOCADV
    OTHF             0.000       0.000       0.000       0.000       0.000       0.000       0.000

  Specific indirect 37
    PRGDM
    BMI
    MAGE
    CIG0
    SOCADV
    OTHF             0.000       0.000       0.000       0.000       0.000       0.000       0.000

  Direct
    PRGDM
    OTHF             0.022       0.024       0.025       0.030       0.036       0.037       0.039


Effects from SOCADV to PRGDM

  Total              0.002       0.005       0.007       0.014       0.021       0.023       0.025
  Total indirect     0.008       0.021       0.026       0.055       0.083       0.089       0.099

  Specific indirect 1
    PRGDM
    PAYER
    SOCADV          -0.010      -0.006      -0.004       0.007       0.019       0.020       0.025

  Specific indirect 2
    PRGDM
    MEDUC
    SOCADV          -0.020      -0.016      -0.013      -0.001       0.012       0.014       0.019

  Specific indirect 3
    PRGDM
    CIG0
    SOCADV          -0.039      -0.036      -0.035      -0.029      -0.024      -0.022      -0.020

  Specific indirect 4
    PRGDM
    WIC
    SOCADV          -0.021      -0.017      -0.015      -0.006       0.004       0.006       0.010

  Specific indirect 5
    PRGDM
    FAGE
    SOCADV           0.004       0.005       0.006       0.009       0.013       0.013       0.015

  Specific indirect 6
    PRGDM
    MAGE
    SOCADV           0.117       0.119       0.120       0.126       0.132       0.133       0.135

  Specific indirect 7
    PRGDM
    MHT
    SOCADV          -0.014      -0.014      -0.014      -0.013      -0.012      -0.012      -0.012

  Specific indirect 8
    PRGDM
    BMI
    SOCADV          -0.113      -0.112      -0.111      -0.106      -0.101      -0.100      -0.099

  Specific indirect 9
    PRGDM
    PAYER
    FEDUC
    SOCADV          -0.002      -0.001      -0.001       0.000       0.000       0.000       0.001

  Specific indirect 10
    PRGDM
    PAYER
    FAGE
    SOCADV           0.000       0.000       0.000       0.000       0.000       0.000       0.000

  Specific indirect 11
    PRGDM
    MEDUC
    CIG0
    SOCADV          -0.001      -0.001      -0.001       0.000       0.000       0.001       0.001

  Specific indirect 12
    PRGDM
    WIC
    MEDUC
    SOCADV           0.000       0.000       0.000       0.000       0.001       0.001       0.001

  Specific indirect 13
    PRGDM
    WIC
    MAGE
    SOCADV          -0.001      -0.001      -0.001       0.000       0.000       0.000       0.001

  Specific indirect 14
    PRGDM
    MAGE
    CIG0
    SOCADV          -0.002      -0.002      -0.001      -0.001      -0.001      -0.001       0.000

  Specific indirect 15
    PRGDM
    BMI
    MEDUC
    SOCADV           0.031       0.032       0.033       0.035       0.038       0.038       0.039

  Specific indirect 16
    PRGDM
    BMI
    CIG0
    SOCADV           0.001       0.001       0.001       0.002       0.002       0.002       0.003

  Specific indirect 17
    PRGDM
    BMI
    MAGE
    SOCADV           0.030       0.030       0.030       0.032       0.033       0.033       0.034

  Specific indirect 18
    PRGDM
    PAYER
    FEDUC
    FAGE
    SOCADV           0.000       0.000       0.000       0.000       0.000       0.000       0.000

  Specific indirect 19
    PRGDM
    WIC
    MEDUC
    CIG0
    SOCADV           0.000       0.000       0.000       0.000       0.000       0.000       0.000

  Specific indirect 20
    PRGDM
    WIC
    MAGE
    CIG0
    SOCADV           0.000       0.000       0.000       0.000       0.000       0.000       0.000

  Specific indirect 21
    PRGDM
    BMI
    MEDUC
    CIG0
    SOCADV           0.001       0.001       0.001       0.001       0.001       0.001       0.001

  Specific indirect 22
    PRGDM
    BMI
    MAGE
    CIG0
    SOCADV           0.000       0.000       0.000       0.000       0.000       0.000       0.000

  Direct
    PRGDM
    SOCADV          -0.097      -0.080      -0.074      -0.041      -0.006       0.001       0.012


Effects from CIG0 to PRGDM

  Total              0.036       0.040       0.042       0.053       0.065       0.066       0.071
  Total indirect    -0.005      -0.005      -0.004      -0.003      -0.002      -0.001      -0.001

  Specific indirect 1
    PRGDM
    MEDUC
    CIG0            -0.001      -0.001      -0.001       0.000       0.001       0.001       0.001

  Specific indirect 2
    PRGDM
    MAGE
    CIG0             0.001       0.001       0.001       0.002       0.003       0.003       0.003

  Specific indirect 3
    PRGDM
    BMI
    CIG0            -0.005      -0.004      -0.004      -0.003      -0.002      -0.002      -0.001

  Specific indirect 4
    PRGDM
    WIC
    MEDUC
    CIG0             0.000       0.000       0.000       0.000       0.000       0.000       0.000

  Specific indirect 5
    PRGDM
    WIC
    MAGE
    CIG0             0.000       0.000       0.000       0.000       0.000       0.000       0.000

  Specific indirect 6
    PRGDM
    BMI
    MEDUC
    CIG0            -0.003      -0.003      -0.003      -0.003      -0.002      -0.002      -0.002

  Specific indirect 7
    PRGDM
    BMI
    MAGE
    CIG0             0.000       0.000       0.000       0.001       0.001       0.001       0.001

  Direct
    PRGDM
    CIG0             0.039       0.043       0.045       0.057       0.068       0.070       0.074


Effects from MAGE to PRGDM

  Total              0.211       0.214       0.215       0.223       0.231       0.233       0.236
  Total indirect     0.042       0.042       0.043       0.044       0.046       0.047       0.047

  Specific indirect 1
    PRGDM
    WIC
    MAGE            -0.002      -0.001      -0.001       0.000       0.000       0.000       0.001

  Specific indirect 2
    PRGDM
    BMI
    MAGE             0.042       0.043       0.043       0.045       0.047       0.047       0.047

  Direct
    PRGDM
    MAGE             0.166       0.169       0.170       0.179       0.187       0.189       0.192


Effects from FAGE to PRGDM

  Total              0.007       0.009       0.010       0.016       0.022       0.023       0.026
  Total indirect     0.000       0.000       0.000       0.000       0.000       0.000       0.000

  Specific indirect 1
    PRGDM
    PAYER
    FAGE             0.000       0.000       0.000       0.000       0.000       0.000       0.000

  Specific indirect 2
    PRGDM
    PAYER
    FEDUC
    FAGE             0.000       0.000       0.000       0.000       0.000       0.000       0.000

  Direct
    PRGDM
    FAGE             0.007       0.009       0.010       0.016       0.022       0.023       0.026


Effects from MEDUC to PRGDM

  Total              0.019       0.025       0.027       0.042       0.058       0.061       0.067
  Total indirect     0.039       0.040       0.041       0.044       0.047       0.047       0.048

  Specific indirect 1
    PRGDM
    WIC
    MEDUC           -0.001       0.000       0.000       0.000       0.001       0.001       0.001

  Specific indirect 2
    PRGDM
    BMI
    MEDUC            0.039       0.040       0.041       0.044       0.046       0.047       0.048

  Direct
    PRGDM
    MEDUC           -0.025      -0.019      -0.017      -0.001       0.015       0.018       0.024


Effects from FEDUC to PRGDM

  Total             -0.002      -0.002      -0.002      -0.001       0.000       0.001       0.001
  Total indirect    -0.002      -0.002      -0.002      -0.001       0.000       0.001       0.001

  Specific indirect 1
    PRGDM
    PAYER
    FEDUC           -0.002      -0.002      -0.002      -0.001       0.000       0.001       0.001


Effects from MHT to PRGDM

  Total             -0.080      -0.078      -0.077      -0.073      -0.069      -0.068      -0.066
  Total indirect     0.000       0.000       0.000       0.000       0.000       0.000       0.000

  Direct
    PRGDM
    MHT             -0.080      -0.078      -0.077      -0.073      -0.069      -0.068      -0.066


Effects from BMI to PRGDM

  Total              0.183       0.185       0.186       0.192       0.197       0.199       0.201
  Total indirect     0.000       0.000       0.000       0.000       0.000       0.000       0.000

  Direct
    PRGDM
    BMI              0.183       0.185       0.186       0.192       0.197       0.199       0.201


Effects from PAYER to PRGDM

  Total             -0.012      -0.008      -0.005       0.009       0.024       0.026       0.030
  Total indirect     0.000       0.000       0.000       0.000       0.000       0.000       0.000

  Direct
    PRGDM
    PAYER           -0.012      -0.008      -0.005       0.009       0.024       0.026       0.030


Effects from WIC to PRGDM

  Total             -0.014      -0.009      -0.005       0.008       0.022       0.024       0.029
  Total indirect     0.000       0.000       0.000       0.000       0.000       0.000       0.000

  Direct
    PRGDM
    WIC             -0.014      -0.009      -0.005       0.008       0.022       0.024       0.029


Effects from PRECAREM to PRGDM

  Total              0.000       0.000       0.000       0.000       0.000       0.000       0.000
  Total indirect     0.000       0.000       0.000       0.000       0.000       0.000       0.000


Effects from AFRAMM to BWT

  Total             -0.094      -0.093      -0.092      -0.089      -0.086      -0.086      -0.084
  Total indirect     0.007       0.007       0.008       0.009       0.011       0.011       0.012

  Specific indirect 1
    BWT
    PAYER
    AFRAMM          -0.001      -0.001       0.000       0.000       0.000       0.001       0.001

  Specific indirect 2
    BWT
    MEDUC
    AFRAMM           0.000       0.000       0.000       0.000       0.000       0.000       0.000

  Specific indirect 3
    BWT
    CIG0
    AFRAMM           0.011       0.011       0.011       0.012       0.014       0.014       0.014

  Specific indirect 4
    BWT
    WIC
    AFRAMM           0.000       0.000       0.000       0.001       0.001       0.001       0.002

  Specific indirect 5
    BWT
    PRGBP
    AFRAMM          -0.005      -0.004      -0.004      -0.003      -0.002      -0.002      -0.001

  Specific indirect 6
    BWT
    PRGDM
    AFRAMM           0.000       0.000       0.000       0.000       0.000       0.000       0.000

  Specific indirect 7
    BWT
    MAGE
    AFRAMM           0.000       0.000       0.000       0.000       0.000       0.000       0.000

  Specific indirect 8
    BWT
    MHT
    AFRAMM          -0.001       0.000       0.000       0.000       0.000       0.000       0.001

  Specific indirect 9
    BWT
    BMI
    AFRAMM           0.001       0.001       0.001       0.001       0.002       0.002       0.002

  Specific indirect 10
    BWT
    PRECAREM
    AFRAMM           0.000       0.000       0.000       0.000       0.000       0.000       0.000

  Specific indirect 11
    BWT
    SOCADV
    AFRAMM          -0.006      -0.005      -0.005      -0.004      -0.003      -0.003      -0.003

  Specific indirect 12
    BWT
    PAYER
    SOCADV
    AFRAMM          -0.001       0.000       0.000       0.000       0.000       0.000       0.001

  Specific indirect 13
    BWT
    MEDUC
    CIG0
    AFRAMM           0.000       0.000       0.000       0.000       0.000       0.000       0.000

  Specific indirect 14
    BWT
    MEDUC
    SOCADV
    AFRAMM           0.001       0.001       0.001       0.001       0.002       0.002       0.002

  Specific indirect 15
    BWT
    CIG0
    SOCADV
    AFRAMM          -0.003      -0.003      -0.003      -0.002      -0.002      -0.002      -0.002

  Specific indirect 16
    BWT
    WIC
    MEDUC
    AFRAMM           0.000       0.000       0.000       0.000       0.000       0.000       0.000

  Specific indirect 17
    BWT
    WIC
    MAGE
    AFRAMM           0.000       0.000       0.000       0.000       0.000       0.000       0.000

  Specific indirect 18
    BWT
    WIC
    SOCADV
    AFRAMM           0.000       0.000       0.000       0.001       0.001       0.001       0.001

  Specific indirect 19
    BWT
    PRGBP
    PAYER
    AFRAMM           0.000       0.000       0.000       0.001       0.001       0.001       0.001

  Specific indirect 20
    BWT
    PRGBP
    MEDUC
    AFRAMM           0.000       0.000       0.000       0.000       0.000       0.000       0.000

  Specific indirect 21
    BWT
    PRGBP
    CIG0
    AFRAMM           0.000       0.000       0.000       0.000       0.001       0.001       0.001

  Specific indirect 22
    BWT
    PRGBP
    WIC
    AFRAMM           0.000       0.000       0.000       0.001       0.001       0.001       0.001

  Specific indirect 23
    BWT
    PRGBP
    MAGE
    AFRAMM           0.000       0.000       0.000       0.000       0.000       0.000       0.000

  Specific indirect 24
    BWT
    PRGBP
    MHT
    AFRAMM           0.000       0.000       0.000       0.000       0.000       0.000       0.000

  Specific indirect 25
    BWT
    PRGBP
    BMI
    AFRAMM           0.000       0.000       0.000       0.000       0.000       0.000       0.000

  Specific indirect 26
    BWT
    PRGBP
    SOCADV
    AFRAMM          -0.002      -0.002      -0.002      -0.002      -0.002      -0.002      -0.001

  Specific indirect 27
    BWT
    PRGDM
    PAYER
    AFRAMM           0.000       0.000       0.000       0.000       0.000       0.000       0.000

  Specific indirect 28
    BWT
    PRGDM
    MEDUC
    AFRAMM           0.000       0.000       0.000       0.000       0.000       0.000       0.000

  Specific indirect 29
    BWT
    PRGDM
    CIG0
    AFRAMM           0.000       0.000       0.000       0.000       0.000       0.000       0.000

  Specific indirect 30
    BWT
    PRGDM
    WIC
    AFRAMM           0.000       0.000       0.000       0.000       0.000       0.000       0.000

  Specific indirect 31
    BWT
    PRGDM
    MAGE
    AFRAMM           0.000       0.000       0.000       0.000       0.000       0.000       0.000

  Specific indirect 32
    BWT
    PRGDM
    MHT
    AFRAMM           0.000       0.000       0.000       0.000       0.000       0.000       0.000

  Specific indirect 33
    BWT
    PRGDM
    BMI
    AFRAMM           0.000       0.000       0.000       0.000       0.000       0.000       0.000

  Specific indirect 34
    BWT
    PRGDM
    SOCADV
    AFRAMM           0.000       0.000       0.000       0.000       0.000       0.000       0.000

  Specific indirect 35
    BWT
    FAGE
    SOCADV
    AFRAMM           0.000       0.000       0.000       0.001       0.001       0.001       0.001

  Specific indirect 36
    BWT
    MAGE
    CIG0
    AFRAMM           0.000       0.000       0.000       0.000       0.000       0.000       0.000

  Specific indirect 37
    BWT
    MAGE
    SOCADV
    AFRAMM           0.001       0.001       0.001       0.002       0.002       0.002       0.002

  Specific indirect 38
    BWT
    MHT
    SOCADV
    AFRAMM          -0.002      -0.002      -0.002      -0.002      -0.002      -0.002      -0.002

  Specific indirect 39
    BWT
    BMI
    MEDUC
    AFRAMM           0.000       0.000       0.000       0.000       0.000       0.000       0.000

  Specific indirect 40
    BWT
    BMI
    CIG0
    AFRAMM           0.000       0.000       0.000       0.000       0.001       0.001       0.001

  Specific indirect 41
    BWT
    BMI
    MAGE
    AFRAMM           0.000       0.000       0.000       0.000       0.000       0.000       0.000

  Specific indirect 42
    BWT
    BMI
    SOCADV
    AFRAMM           0.005       0.005       0.005       0.005       0.006       0.006       0.006

  Specific indirect 43
    BWT
    PRECAREM
    PAYER
    AFRAMM           0.000       0.000       0.000       0.000       0.000       0.000       0.000

  Specific indirect 44
    BWT
    PRECAREM
    MEDUC
    AFRAMM           0.000       0.000       0.000       0.000       0.000       0.000       0.000

  Specific indirect 45
    BWT
    PRECAREM
    CIG0
    AFRAMM           0.000       0.000       0.000       0.000       0.000       0.000       0.000

  Specific indirect 46
    BWT
    PRECAREM
    WIC
    AFRAMM           0.000       0.000       0.000       0.000       0.000       0.000       0.000

  Specific indirect 47
    BWT
    PRECAREM
    MAGE
    AFRAMM           0.000       0.000       0.000       0.000       0.000       0.000       0.000

  Specific indirect 48
    BWT
    PRECAREM
    BMI
    AFRAMM           0.000       0.000       0.000       0.000       0.000       0.000       0.000

  Specific indirect 49
    BWT
    PRECAREM
    SOCADV
    AFRAMM           0.000       0.000       0.000       0.000       0.000       0.000       0.000

  Specific indirect 50
    BWT
    PAYER
    FEDUC
    SOCADV
    AFRAMM           0.000       0.000       0.000       0.000       0.000       0.000       0.000

  Specific indirect 51
    BWT
    PAYER
    FAGE
    SOCADV
    AFRAMM           0.000       0.000       0.000       0.000       0.000       0.000       0.000

  Specific indirect 52
    BWT
    MEDUC
    CIG0
    SOCADV
    AFRAMM           0.000       0.000       0.000       0.000       0.000       0.000       0.000

  Specific indirect 53
    BWT
    WIC
    MEDUC
    CIG0
    AFRAMM           0.000       0.000       0.000       0.000       0.000       0.000       0.000

  Specific indirect 54
    BWT
    WIC
    MEDUC
    SOCADV
    AFRAMM           0.000       0.000       0.000       0.000       0.000       0.000       0.000

  Specific indirect 55
    BWT
    WIC
    MAGE
    CIG0
    AFRAMM           0.000       0.000       0.000       0.000       0.000       0.000       0.000

  Specific indirect 56
    BWT
    WIC
    MAGE
    SOCADV
    AFRAMM           0.000       0.000       0.000       0.000       0.000       0.000       0.000

  Specific indirect 57
    BWT
    PRGBP
    PAYER
    SOCADV
    AFRAMM           0.000       0.000       0.000       0.000       0.001       0.001       0.001

  Specific indirect 58
    BWT
    PRGBP
    MEDUC
    CIG0
    AFRAMM           0.000       0.000       0.000       0.000       0.000       0.000       0.000

  Specific indirect 59
    BWT
    PRGBP
    MEDUC
    SOCADV
    AFRAMM           0.000       0.000       0.000       0.000       0.001       0.001       0.001

  Specific indirect 60
    BWT
    PRGBP
    CIG0
    SOCADV
    AFRAMM           0.000       0.000       0.000       0.000       0.000       0.000       0.000

  Specific indirect 61
    BWT
    PRGBP
    WIC
    MEDUC
    AFRAMM           0.000       0.000       0.000       0.000       0.000       0.000       0.000

  Specific indirect 62
    BWT
    PRGBP
    WIC
    MAGE
    AFRAMM           0.000       0.000       0.000       0.000       0.000       0.000       0.000

  Specific indirect 63
    BWT
    PRGBP
    WIC
    SOCADV
    AFRAMM           0.000       0.000       0.000       0.000       0.000       0.000       0.000

  Specific indirect 64
    BWT
    PRGBP
    FAGE
    SOCADV
    AFRAMM           0.000       0.000       0.000       0.000       0.000       0.000       0.000

  Specific indirect 65
    BWT
    PRGBP
    MAGE
    CIG0
    AFRAMM           0.000       0.000       0.000       0.000       0.000       0.000       0.000

  Specific indirect 66
    BWT
    PRGBP
    MAGE
    SOCADV
    AFRAMM           0.000       0.000       0.000       0.000       0.000       0.000       0.000

  Specific indirect 67
    BWT
    PRGBP
    MHT
    SOCADV
    AFRAMM           0.000       0.000       0.000       0.000       0.000       0.000       0.000

  Specific indirect 68
    BWT
    PRGBP
    BMI
    MEDUC
    AFRAMM           0.000       0.000       0.000       0.000       0.000       0.000       0.000

  Specific indirect 69
    BWT
    PRGBP
    BMI
    CIG0
    AFRAMM           0.000       0.000       0.000       0.000       0.000       0.000       0.000

  Specific indirect 70
    BWT
    PRGBP
    BMI
    MAGE
    AFRAMM           0.000       0.000       0.000       0.000       0.000       0.000       0.000

  Specific indirect 71
    BWT
    PRGBP
    BMI
    SOCADV
    AFRAMM          -0.001      -0.001      -0.001      -0.001      -0.001      -0.001      -0.001

  Specific indirect 72
    BWT
    PRGDM
    PAYER
    SOCADV
    AFRAMM           0.000       0.000       0.000       0.000       0.000       0.000       0.000

  Specific indirect 73
    BWT
    PRGDM
    MEDUC
    CIG0
    AFRAMM           0.000       0.000       0.000       0.000       0.000       0.000       0.000

  Specific indirect 74
    BWT
    PRGDM
    MEDUC
    SOCADV
    AFRAMM           0.000       0.000       0.000       0.000       0.000       0.000       0.000

  Specific indirect 75
    BWT
    PRGDM
    CIG0
    SOCADV
    AFRAMM           0.000       0.000       0.000       0.000       0.000       0.000       0.000

  Specific indirect 76
    BWT
    PRGDM
    WIC
    MEDUC
    AFRAMM           0.000       0.000       0.000       0.000       0.000       0.000       0.000

  Specific indirect 77
    BWT
    PRGDM
    WIC
    MAGE
    AFRAMM           0.000       0.000       0.000       0.000       0.000       0.000       0.000

  Specific indirect 78
    BWT
    PRGDM
    WIC
    SOCADV
    AFRAMM           0.000       0.000       0.000       0.000       0.000       0.000       0.000

  Specific indirect 79
    BWT
    PRGDM
    FAGE
    SOCADV
    AFRAMM           0.000       0.000       0.000       0.000       0.000       0.000       0.000

  Specific indirect 80
    BWT
    PRGDM
    MAGE
    CIG0
    AFRAMM           0.000       0.000       0.000       0.000       0.000       0.000       0.000

  Specific indirect 81
    BWT
    PRGDM
    MAGE
    SOCADV
    AFRAMM           0.000       0.000       0.000       0.000       0.000       0.000       0.000

  Specific indirect 82
    BWT
    PRGDM
    MHT
    SOCADV
    AFRAMM           0.000       0.000       0.000       0.000       0.000       0.000       0.000

  Specific indirect 83
    BWT
    PRGDM
    BMI
    MEDUC
    AFRAMM           0.000       0.000       0.000       0.000       0.000       0.000       0.000

  Specific indirect 84
    BWT
    PRGDM
    BMI
    CIG0
    AFRAMM           0.000       0.000       0.000       0.000       0.000       0.000       0.000

  Specific indirect 85
    BWT
    PRGDM
    BMI
    MAGE
    AFRAMM           0.000       0.000       0.000       0.000       0.000       0.000       0.000

  Specific indirect 86
    BWT
    PRGDM
    BMI
    SOCADV
    AFRAMM           0.000       0.000       0.000       0.000       0.000       0.000       0.000

  Specific indirect 87
    BWT
    MAGE
    CIG0
    SOCADV
    AFRAMM           0.000       0.000       0.000       0.000       0.000       0.000       0.000

  Specific indirect 88
    BWT
    BMI
    MEDUC
    CIG0
    AFRAMM           0.000       0.000       0.000       0.000       0.000       0.000       0.000

  Specific indirect 89
    BWT
    BMI
    MEDUC
    SOCADV
    AFRAMM          -0.002      -0.002      -0.002      -0.002      -0.002      -0.002      -0.001

  Specific indirect 90
    BWT
    BMI
    CIG0
    SOCADV
    AFRAMM           0.000       0.000       0.000       0.000       0.000       0.000       0.000

  Specific indirect 91
    BWT
    BMI
    MAGE
    CIG0
    AFRAMM           0.000       0.000       0.000       0.000       0.000       0.000       0.000

  Specific indirect 92
    BWT
    BMI
    MAGE
    SOCADV
    AFRAMM          -0.002      -0.002      -0.002      -0.002      -0.001      -0.001      -0.001

  Specific indirect 93
    BWT
    PRECAREM
    PAYER
    SOCADV
    AFRAMM           0.000       0.000       0.000       0.000       0.000       0.000       0.000

  Specific indirect 94
    BWT
    PRECAREM
    MEDUC
    CIG0
    AFRAMM           0.000       0.000       0.000       0.000       0.000       0.000       0.000

  Specific indirect 95
    BWT
    PRECAREM
    MEDUC
    SOCADV
    AFRAMM           0.000       0.000       0.000       0.000       0.000       0.000       0.000

  Specific indirect 96
    BWT
    PRECAREM
    CIG0
    SOCADV
    AFRAMM           0.000       0.000       0.000       0.000       0.000       0.000       0.000

  Specific indirect 97
    BWT
    PRECAREM
    WIC
    MEDUC
    AFRAMM           0.000       0.000       0.000       0.000       0.000       0.000       0.000

  Specific indirect 98
    BWT
    PRECAREM
    WIC
    MAGE
    AFRAMM           0.000       0.000       0.000       0.000       0.000       0.000       0.000

  Specific indirect 99
    BWT
    PRECAREM
    WIC
    SOCADV
    AFRAMM           0.000       0.000       0.000       0.000       0.000       0.000       0.000

  Specific indirect 100
    BWT
    PRECAREM
    MAGE
    CIG0
    AFRAMM           0.000       0.000       0.000       0.000       0.000       0.000       0.000

  Specific indirect 101
    BWT
    PRECAREM
    MAGE
    SOCADV
    AFRAMM           0.000       0.000       0.000       0.000       0.000       0.000       0.000

  Specific indirect 102
    BWT
    PRECAREM
    BMI
    MEDUC
    AFRAMM           0.000       0.000       0.000       0.000       0.000       0.000       0.000

  Specific indirect 103
    BWT
    PRECAREM
    BMI
    CIG0
    AFRAMM           0.000       0.000       0.000       0.000       0.000       0.000       0.000

  Specific indirect 104
    BWT
    PRECAREM
    BMI
    MAGE
    AFRAMM           0.000       0.000       0.000       0.000       0.000       0.000       0.000

  Specific indirect 105
    BWT
    PRECAREM
    BMI
    SOCADV
    AFRAMM           0.000       0.000       0.000       0.000       0.000       0.000       0.000

  Specific indirect 106
    BWT
    PAYER
    FEDUC
    FAGE
    SOCADV
    AFRAMM           0.000       0.000       0.000       0.000       0.000       0.000       0.000

  Specific indirect 107
    BWT
    WIC
    MEDUC
    CIG0
    SOCADV
    AFRAMM           0.000       0.000       0.000       0.000       0.000       0.000       0.000

  Specific indirect 108
    BWT
    WIC
    MAGE
    CIG0
    SOCADV
    AFRAMM           0.000       0.000       0.000       0.000       0.000       0.000       0.000

  Specific indirect 109
    BWT
    PRGBP
    PAYER
    FEDUC
    SOCADV
    AFRAMM           0.000       0.000       0.000       0.000       0.000       0.000       0.000

  Specific indirect 110
    BWT
    PRGBP
    PAYER
    FAGE
    SOCADV
    AFRAMM           0.000       0.000       0.000       0.000       0.000       0.000       0.000

  Specific indirect 111
    BWT
    PRGBP
    MEDUC
    CIG0
    SOCADV
    AFRAMM           0.000       0.000       0.000       0.000       0.000       0.000       0.000

  Specific indirect 112
    BWT
    PRGBP
    WIC
    MEDUC
    CIG0
    AFRAMM           0.000       0.000       0.000       0.000       0.000       0.000       0.000

  Specific indirect 113
    BWT
    PRGBP
    WIC
    MEDUC
    SOCADV
    AFRAMM           0.000       0.000       0.000       0.000       0.000       0.000       0.000

  Specific indirect 114
    BWT
    PRGBP
    WIC
    MAGE
    CIG0
    AFRAMM           0.000       0.000       0.000       0.000       0.000       0.000       0.000

  Specific indirect 115
    BWT
    PRGBP
    WIC
    MAGE
    SOCADV
    AFRAMM           0.000       0.000       0.000       0.000       0.000       0.000       0.000

  Specific indirect 116
    BWT
    PRGBP
    MAGE
    CIG0
    SOCADV
    AFRAMM           0.000       0.000       0.000       0.000       0.000       0.000       0.000

  Specific indirect 117
    BWT
    PRGBP
    BMI
    MEDUC
    CIG0
    AFRAMM           0.000       0.000       0.000       0.000       0.000       0.000       0.000

  Specific indirect 118
    BWT
    PRGBP
    BMI
    MEDUC
    SOCADV
    AFRAMM           0.000       0.000       0.000       0.000       0.000       0.000       0.000

  Specific indirect 119
    BWT
    PRGBP
    BMI
    CIG0
    SOCADV
    AFRAMM           0.000       0.000       0.000       0.000       0.000       0.000       0.000

  Specific indirect 120
    BWT
    PRGBP
    BMI
    MAGE
    CIG0
    AFRAMM           0.000       0.000       0.000       0.000       0.000       0.000       0.000

  Specific indirect 121
    BWT
    PRGBP
    BMI
    MAGE
    SOCADV
    AFRAMM           0.000       0.000       0.000       0.000       0.000       0.000       0.000

  Specific indirect 122
    BWT
    PRGDM
    PAYER
    FEDUC
    SOCADV
    AFRAMM           0.000       0.000       0.000       0.000       0.000       0.000       0.000

  Specific indirect 123
    BWT
    PRGDM
    PAYER
    FAGE
    SOCADV
    AFRAMM           0.000       0.000       0.000       0.000       0.000       0.000       0.000

  Specific indirect 124
    BWT
    PRGDM
    MEDUC
    CIG0
    SOCADV
    AFRAMM           0.000       0.000       0.000       0.000       0.000       0.000       0.000

  Specific indirect 125
    BWT
    PRGDM
    WIC
    MEDUC
    CIG0
    AFRAMM           0.000       0.000       0.000       0.000       0.000       0.000       0.000

  Specific indirect 126
    BWT
    PRGDM
    WIC
    MEDUC
    SOCADV
    AFRAMM           0.000       0.000       0.000       0.000       0.000       0.000       0.000

  Specific indirect 127
    BWT
    PRGDM
    WIC
    MAGE
    CIG0
    AFRAMM           0.000       0.000       0.000       0.000       0.000       0.000       0.000

  Specific indirect 128
    BWT
    PRGDM
    WIC
    MAGE
    SOCADV
    AFRAMM           0.000       0.000       0.000       0.000       0.000       0.000       0.000

  Specific indirect 129
    BWT
    PRGDM
    MAGE
    CIG0
    SOCADV
    AFRAMM           0.000       0.000       0.000       0.000       0.000       0.000       0.000

  Specific indirect 130
    BWT
    PRGDM
    BMI
    MEDUC
    CIG0
    AFRAMM           0.000       0.000       0.000       0.000       0.000       0.000       0.000

  Specific indirect 131
    BWT
    PRGDM
    BMI
    MEDUC
    SOCADV
    AFRAMM           0.000       0.000       0.000       0.000       0.000       0.000       0.000

  Specific indirect 132
    BWT
    PRGDM
    BMI
    CIG0
    SOCADV
    AFRAMM           0.000       0.000       0.000       0.000       0.000       0.000       0.000

  Specific indirect 133
    BWT
    PRGDM
    BMI
    MAGE
    CIG0
    AFRAMM           0.000       0.000       0.000       0.000       0.000       0.000       0.000

  Specific indirect 134
    BWT
    PRGDM
    BMI
    MAGE
    SOCADV
    AFRAMM           0.000       0.000       0.000       0.000       0.000       0.000       0.000

  Specific indirect 135
    BWT
    BMI
    MEDUC
    CIG0
    SOCADV
    AFRAMM           0.000       0.000       0.000       0.000       0.000       0.000       0.000

  Specific indirect 136
    BWT
    BMI
    MAGE
    CIG0
    SOCADV
    AFRAMM           0.000       0.000       0.000       0.000       0.000       0.000       0.000

  Specific indirect 137
    BWT
    PRECAREM
    PAYER
    FEDUC
    SOCADV
    AFRAMM           0.000       0.000       0.000       0.000       0.000       0.000       0.000

  Specific indirect 138
    BWT
    PRECAREM
    PAYER
    FAGE
    SOCADV
    AFRAMM           0.000       0.000       0.000       0.000       0.000       0.000       0.000

  Specific indirect 139
    BWT
    PRECAREM
    MEDUC
    CIG0
    SOCADV
    AFRAMM           0.000       0.000       0.000       0.000       0.000       0.000       0.000

  Specific indirect 140
    BWT
    PRECAREM
    WIC
    MEDUC
    CIG0
    AFRAMM           0.000       0.000       0.000       0.000       0.000       0.000       0.000

  Specific indirect 141
    BWT
    PRECAREM
    WIC
    MEDUC
    SOCADV
    AFRAMM           0.000       0.000       0.000       0.000       0.000       0.000       0.000

  Specific indirect 142
    BWT
    PRECAREM
    WIC
    MAGE
    CIG0
    AFRAMM           0.000       0.000       0.000       0.000       0.000       0.000       0.000

  Specific indirect 143
    BWT
    PRECAREM
    WIC
    MAGE
    SOCADV
    AFRAMM           0.000       0.000       0.000       0.000       0.000       0.000       0.000

  Specific indirect 144
    BWT
    PRECAREM
    MAGE
    CIG0
    SOCADV
    AFRAMM           0.000       0.000       0.000       0.000       0.000       0.000       0.000

  Specific indirect 145
    BWT
    PRECAREM
    BMI
    MEDUC
    CIG0
    AFRAMM           0.000       0.000       0.000       0.000       0.000       0.000       0.000

  Specific indirect 146
    BWT
    PRECAREM
    BMI
    MEDUC
    SOCADV
    AFRAMM           0.000       0.000       0.000       0.000       0.000       0.000       0.000

  Specific indirect 147
    BWT
    PRECAREM
    BMI
    CIG0
    SOCADV
    AFRAMM           0.000       0.000       0.000       0.000       0.000       0.000       0.000

  Specific indirect 148
    BWT
    PRECAREM
    BMI
    MAGE
    CIG0
    AFRAMM           0.000       0.000       0.000       0.000       0.000       0.000       0.000

  Specific indirect 149
    BWT
    PRECAREM
    BMI
    MAGE
    SOCADV
    AFRAMM           0.000       0.000       0.000       0.000       0.000       0.000       0.000

  Specific indirect 150
    BWT
    PRGBP
    PAYER
    FEDUC
    FAGE
    SOCADV
    AFRAMM           0.000       0.000       0.000       0.000       0.000       0.000       0.000

  Specific indirect 151
    BWT
    PRGBP
    WIC
    MEDUC
    CIG0
    SOCADV
    AFRAMM           0.000       0.000       0.000       0.000       0.000       0.000       0.000

  Specific indirect 152
    BWT
    PRGBP
    WIC
    MAGE
    CIG0
    SOCADV
    AFRAMM           0.000       0.000       0.000       0.000       0.000       0.000       0.000

  Specific indirect 153
    BWT
    PRGBP
    BMI
    MEDUC
    CIG0
    SOCADV
    AFRAMM           0.000       0.000       0.000       0.000       0.000       0.000       0.000

  Specific indirect 154
    BWT
    PRGBP
    BMI
    MAGE
    CIG0
    SOCADV
    AFRAMM           0.000       0.000       0.000       0.000       0.000       0.000       0.000

  Specific indirect 155
    BWT
    PRGDM
    PAYER
    FEDUC
    FAGE
    SOCADV
    AFRAMM           0.000       0.000       0.000       0.000       0.000       0.000       0.000

  Specific indirect 156
    BWT
    PRGDM
    WIC
    MEDUC
    CIG0
    SOCADV
    AFRAMM           0.000       0.000       0.000       0.000       0.000       0.000       0.000

  Specific indirect 157
    BWT
    PRGDM
    WIC
    MAGE
    CIG0
    SOCADV
    AFRAMM           0.000       0.000       0.000       0.000       0.000       0.000       0.000

  Specific indirect 158
    BWT
    PRGDM
    BMI
    MEDUC
    CIG0
    SOCADV
    AFRAMM           0.000       0.000       0.000       0.000       0.000       0.000       0.000

  Specific indirect 159
    BWT
    PRGDM
    BMI
    MAGE
    CIG0
    SOCADV
    AFRAMM           0.000       0.000       0.000       0.000       0.000       0.000       0.000

  Specific indirect 160
    BWT
    PRECAREM
    PAYER
    FEDUC
    FAGE
    SOCADV
    AFRAMM           0.000       0.000       0.000       0.000       0.000       0.000       0.000

  Specific indirect 161
    BWT
    PRECAREM
    WIC
    MEDUC
    CIG0
    SOCADV
    AFRAMM           0.000       0.000       0.000       0.000       0.000       0.000       0.000

  Specific indirect 162
    BWT
    PRECAREM
    WIC
    MAGE
    CIG0
    SOCADV
    AFRAMM           0.000       0.000       0.000       0.000       0.000       0.000       0.000

  Specific indirect 163
    BWT
    PRECAREM
    BMI
    MEDUC
    CIG0
    SOCADV
    AFRAMM           0.000       0.000       0.000       0.000       0.000       0.000       0.000

  Specific indirect 164
    BWT
    PRECAREM
    BMI
    MAGE
    CIG0
    SOCADV
    AFRAMM           0.000       0.000       0.000       0.000       0.000       0.000       0.000

  Direct
    BWT
    AFRAMM          -0.103      -0.102      -0.102      -0.098      -0.095      -0.094      -0.093


Effects from MHISP to BWT

  Total             -0.024      -0.023      -0.023      -0.020      -0.018      -0.017      -0.016
  Total indirect    -0.020      -0.019      -0.018      -0.017      -0.015      -0.015      -0.014

  Specific indirect 1
    BWT
    PAYER
    MHISP           -0.001       0.000       0.000       0.000       0.000       0.000       0.000

  Specific indirect 2
    BWT
    MEDUC
    MHISP            0.001       0.001       0.001       0.001       0.001       0.002       0.002

  Specific indirect 3
    BWT
    CIG0
    MHISP            0.015       0.015       0.015       0.017       0.018       0.018       0.019

  Specific indirect 4
    BWT
    WIC
    MHISP            0.000       0.000       0.000       0.001       0.001       0.001       0.001

  Specific indirect 5
    BWT
    PRGBP
    MHISP            0.007       0.008       0.008       0.009       0.010       0.010       0.010

  Specific indirect 6
    BWT
    PRGDM
    MHISP            0.000       0.000       0.000       0.000       0.000       0.000       0.000

  Specific indirect 7
    BWT
    MAGE
    MHISP           -0.001      -0.001      -0.001       0.000       0.000       0.000       0.000

  Specific indirect 8
    BWT
    MHT
    MHISP           -0.037      -0.037      -0.037      -0.036      -0.035      -0.035      -0.035

  Specific indirect 9
    BWT
    BMI
    MHISP           -0.002      -0.002      -0.001      -0.001       0.000       0.000       0.000

  Specific indirect 10
    BWT
    PRECAREM
    MHISP            0.000       0.000       0.000       0.000       0.000       0.000       0.000

  Specific indirect 11
    BWT
    SOCADV
    MHISP           -0.013      -0.012      -0.012      -0.009      -0.007      -0.007      -0.006

  Specific indirect 12
    BWT
    PAYER
    SOCADV
    MHISP           -0.001      -0.001      -0.001       0.000       0.001       0.001       0.001

  Specific indirect 13
    BWT
    MEDUC
    CIG0
    MHISP           -0.001      -0.001       0.000       0.000       0.000       0.000       0.000

  Specific indirect 14
    BWT
    MEDUC
    SOCADV
    MHISP            0.002       0.002       0.002       0.003       0.004       0.004       0.004

  Specific indirect 15
    BWT
    CIG0
    SOCADV
    MHISP           -0.006      -0.006      -0.006      -0.005      -0.005      -0.005      -0.005

  Specific indirect 16
    BWT
    WIC
    MEDUC
    MHISP            0.000       0.000       0.000       0.000       0.000       0.000       0.000

  Specific indirect 17
    BWT
    WIC
    MAGE
    MHISP            0.000       0.000       0.000       0.000       0.000       0.000       0.000

  Specific indirect 18
    BWT
    WIC
    SOCADV
    MHISP            0.000       0.000       0.000       0.001       0.002       0.002       0.002

  Specific indirect 19
    BWT
    PRGBP
    PAYER
    MHISP            0.000       0.000       0.000       0.000       0.000       0.001       0.001

  Specific indirect 20
    BWT
    PRGBP
    MEDUC
    MHISP            0.000       0.000       0.000       0.000       0.000       0.000       0.001

  Specific indirect 21
    BWT
    PRGBP
    CIG0
    MHISP            0.000       0.000       0.000       0.000       0.001       0.001       0.001

  Specific indirect 22
    BWT
    PRGBP
    WIC
    MHISP            0.000       0.000       0.000       0.000       0.001       0.001       0.001

  Specific indirect 23
    BWT
    PRGBP
    MAGE
    MHISP            0.000       0.000       0.000       0.000       0.000       0.000       0.000

  Specific indirect 24
    BWT
    PRGBP
    MHT
    MHISP            0.000       0.001       0.001       0.001       0.001       0.001       0.001

  Specific indirect 25
    BWT
    PRGBP
    BMI
    MHISP            0.000       0.000       0.000       0.000       0.000       0.000       0.000

  Specific indirect 26
    BWT
    PRGBP
    SOCADV
    MHISP           -0.005      -0.005      -0.005      -0.004      -0.004      -0.003      -0.003

  Specific indirect 27
    BWT
    PRGDM
    PAYER
    MHISP            0.000       0.000       0.000       0.000       0.000       0.000       0.000

  Specific indirect 28
    BWT
    PRGDM
    MEDUC
    MHISP            0.000       0.000       0.000       0.000       0.000       0.000       0.000

  Specific indirect 29
    BWT
    PRGDM
    CIG0
    MHISP            0.000       0.000       0.000       0.000       0.000       0.000       0.000

  Specific indirect 30
    BWT
    PRGDM
    WIC
    MHISP            0.000       0.000       0.000       0.000       0.000       0.000       0.000

  Specific indirect 31
    BWT
    PRGDM
    MAGE
    MHISP            0.000       0.000       0.000       0.000       0.000       0.000       0.000

  Specific indirect 32
    BWT
    PRGDM
    MHT
    MHISP            0.000       0.000       0.000       0.000       0.000       0.000       0.000

  Specific indirect 33
    BWT
    PRGDM
    BMI
    MHISP            0.000       0.000       0.000       0.000       0.000       0.000       0.000

  Specific indirect 34
    BWT
    PRGDM
    SOCADV
    MHISP            0.000       0.000       0.000       0.000       0.000       0.000       0.000

  Specific indirect 35
    BWT
    FAGE
    SOCADV
    MHISP            0.001       0.001       0.001       0.001       0.001       0.001       0.002

  Specific indirect 36
    BWT
    MAGE
    CIG0
    MHISP            0.000       0.000       0.000       0.000       0.000       0.000       0.000

  Specific indirect 37
    BWT
    MAGE
    SOCADV
    MHISP            0.003       0.003       0.003       0.003       0.004       0.004       0.004

  Specific indirect 38
    BWT
    MHT
    SOCADV
    MHISP           -0.005      -0.005      -0.005      -0.005      -0.005      -0.005      -0.005

  Specific indirect 39
    BWT
    BMI
    MEDUC
    MHISP           -0.002      -0.002      -0.002      -0.001      -0.001      -0.001      -0.001

  Specific indirect 40
    BWT
    BMI
    CIG0
    MHISP            0.000       0.000       0.000       0.001       0.001       0.001       0.001

  Specific indirect 41
    BWT
    BMI
    MAGE
    MHISP            0.000       0.000       0.000       0.000       0.001       0.001       0.001

  Specific indirect 42
    BWT
    BMI
    SOCADV
    MHISP            0.011       0.011       0.011       0.012       0.012       0.012       0.013

  Specific indirect 43
    BWT
    PRECAREM
    PAYER
    MHISP            0.000       0.000       0.000       0.000       0.000       0.000       0.000

  Specific indirect 44
    BWT
    PRECAREM
    MEDUC
    MHISP            0.000       0.000       0.000       0.000       0.000       0.000       0.000

  Specific indirect 45
    BWT
    PRECAREM
    CIG0
    MHISP            0.000       0.000       0.000       0.000       0.000       0.000       0.000

  Specific indirect 46
    BWT
    PRECAREM
    WIC
    MHISP            0.000       0.000       0.000       0.000       0.000       0.000       0.000

  Specific indirect 47
    BWT
    PRECAREM
    MAGE
    MHISP            0.000       0.000       0.000       0.000       0.000       0.000       0.000

  Specific indirect 48
    BWT
    PRECAREM
    BMI
    MHISP            0.000       0.000       0.000       0.000       0.000       0.000       0.000

  Specific indirect 49
    BWT
    PRECAREM
    SOCADV
    MHISP            0.000       0.000       0.000       0.000       0.000       0.000       0.000

  Specific indirect 50
    BWT
    PAYER
    FEDUC
    SOCADV
    MHISP            0.000       0.000       0.000       0.000       0.000       0.000       0.000

  Specific indirect 51
    BWT
    PAYER
    FAGE
    SOCADV
    MHISP            0.000       0.000       0.000       0.000       0.000       0.000       0.000

  Specific indirect 52
    BWT
    MEDUC
    CIG0
    SOCADV
    MHISP            0.000       0.000       0.000       0.000       0.000       0.000       0.000

  Specific indirect 53
    BWT
    WIC
    MEDUC
    CIG0
    MHISP            0.000       0.000       0.000       0.000       0.000       0.000       0.000

  Specific indirect 54
    BWT
    WIC
    MEDUC
    SOCADV
    MHISP            0.000       0.000       0.000       0.000       0.000       0.000       0.000

  Specific indirect 55
    BWT
    WIC
    MAGE
    CIG0
    MHISP            0.000       0.000       0.000       0.000       0.000       0.000       0.000

  Specific indirect 56
    BWT
    WIC
    MAGE
    SOCADV
    MHISP            0.000       0.000       0.000       0.000       0.000       0.000       0.000

  Specific indirect 57
    BWT
    PRGBP
    PAYER
    SOCADV
    MHISP            0.001       0.001       0.001       0.001       0.001       0.001       0.001

  Specific indirect 58
    BWT
    PRGBP
    MEDUC
    CIG0
    MHISP            0.000       0.000       0.000       0.000       0.000       0.000       0.000

  Specific indirect 59
    BWT
    PRGBP
    MEDUC
    SOCADV
    MHISP            0.000       0.001       0.001       0.001       0.001       0.001       0.001

  Specific indirect 60
    BWT
    PRGBP
    CIG0
    SOCADV
    MHISP            0.000       0.000       0.000       0.000       0.000       0.000       0.000

  Specific indirect 61
    BWT
    PRGBP
    WIC
    MEDUC
    MHISP            0.000       0.000       0.000       0.000       0.000       0.000       0.000

  Specific indirect 62
    BWT
    PRGBP
    WIC
    MAGE
    MHISP            0.000       0.000       0.000       0.000       0.000       0.000       0.000

  Specific indirect 63
    BWT
    PRGBP
    WIC
    SOCADV
    MHISP            0.000       0.000       0.001       0.001       0.001       0.001       0.001

  Specific indirect 64
    BWT
    PRGBP
    FAGE
    SOCADV
    MHISP            0.000       0.000       0.000       0.000       0.000       0.000       0.000

  Specific indirect 65
    BWT
    PRGBP
    MAGE
    CIG0
    MHISP            0.000       0.000       0.000       0.000       0.000       0.000       0.000

  Specific indirect 66
    BWT
    PRGBP
    MAGE
    SOCADV
    MHISP            0.001       0.001       0.001       0.001       0.001       0.001       0.001

  Specific indirect 67
    BWT
    PRGBP
    MHT
    SOCADV
    MHISP            0.000       0.000       0.000       0.000       0.000       0.000       0.000

  Specific indirect 68
    BWT
    PRGBP
    BMI
    MEDUC
    MHISP            0.000       0.000       0.000       0.000       0.000       0.000       0.000

  Specific indirect 69
    BWT
    PRGBP
    BMI
    CIG0
    MHISP            0.000       0.000       0.000       0.000       0.000       0.000       0.000

  Specific indirect 70
    BWT
    PRGBP
    BMI
    MAGE
    MHISP            0.000       0.000       0.000       0.000       0.000       0.000       0.000

  Specific indirect 71
    BWT
    PRGBP
    BMI
    SOCADV
    MHISP           -0.003      -0.003      -0.003      -0.003      -0.002      -0.002      -0.002

  Specific indirect 72
    BWT
    PRGDM
    PAYER
    SOCADV
    MHISP            0.000       0.000       0.000       0.000       0.000       0.000       0.000

  Specific indirect 73
    BWT
    PRGDM
    MEDUC
    CIG0
    MHISP            0.000       0.000       0.000       0.000       0.000       0.000       0.000

  Specific indirect 74
    BWT
    PRGDM
    MEDUC
    SOCADV
    MHISP            0.000       0.000       0.000       0.000       0.000       0.000       0.000

  Specific indirect 75
    BWT
    PRGDM
    CIG0
    SOCADV
    MHISP            0.000       0.000       0.000       0.000       0.000       0.000       0.000

  Specific indirect 76
    BWT
    PRGDM
    WIC
    MEDUC
    MHISP            0.000       0.000       0.000       0.000       0.000       0.000       0.000

  Specific indirect 77
    BWT
    PRGDM
    WIC
    MAGE
    MHISP            0.000       0.000       0.000       0.000       0.000       0.000       0.000

  Specific indirect 78
    BWT
    PRGDM
    WIC
    SOCADV
    MHISP            0.000       0.000       0.000       0.000       0.000       0.000       0.000

  Specific indirect 79
    BWT
    PRGDM
    FAGE
    SOCADV
    MHISP            0.000       0.000       0.000       0.000       0.000       0.000       0.000

  Specific indirect 80
    BWT
    PRGDM
    MAGE
    CIG0
    MHISP            0.000       0.000       0.000       0.000       0.000       0.000       0.000

  Specific indirect 81
    BWT
    PRGDM
    MAGE
    SOCADV
    MHISP            0.000       0.000       0.000       0.000       0.000       0.000       0.000

  Specific indirect 82
    BWT
    PRGDM
    MHT
    SOCADV
    MHISP            0.000       0.000       0.000       0.000       0.000       0.000       0.000

  Specific indirect 83
    BWT
    PRGDM
    BMI
    MEDUC
    MHISP            0.000       0.000       0.000       0.000       0.000       0.000       0.000

  Specific indirect 84
    BWT
    PRGDM
    BMI
    CIG0
    MHISP            0.000       0.000       0.000       0.000       0.000       0.000       0.000

  Specific indirect 85
    BWT
    PRGDM
    BMI
    MAGE
    MHISP            0.000       0.000       0.000       0.000       0.000       0.000       0.000

  Specific indirect 86
    BWT
    PRGDM
    BMI
    SOCADV
    MHISP            0.000       0.000       0.000       0.000       0.000       0.000       0.000

  Specific indirect 87
    BWT
    MAGE
    CIG0
    SOCADV
    MHISP            0.000       0.000       0.000       0.000       0.000       0.000       0.000

  Specific indirect 88
    BWT
    BMI
    MEDUC
    CIG0
    MHISP            0.000       0.000       0.000       0.000       0.001       0.001       0.001

  Specific indirect 89
    BWT
    BMI
    MEDUC
    SOCADV
    MHISP           -0.004      -0.004      -0.004      -0.004      -0.004      -0.003      -0.003

  Specific indirect 90
    BWT
    BMI
    CIG0
    SOCADV
    MHISP            0.000       0.000       0.000       0.000       0.000       0.000       0.000

  Specific indirect 91
    BWT
    BMI
    MAGE
    CIG0
    MHISP            0.000       0.000       0.000       0.000       0.000       0.000       0.000

  Specific indirect 92
    BWT
    BMI
    MAGE
    SOCADV
    MHISP           -0.004      -0.004      -0.004      -0.003      -0.003      -0.003      -0.003

  Specific indirect 93
    BWT
    PRECAREM
    PAYER
    SOCADV
    MHISP            0.000       0.000       0.000       0.000       0.000       0.000       0.000

  Specific indirect 94
    BWT
    PRECAREM
    MEDUC
    CIG0
    MHISP            0.000       0.000       0.000       0.000       0.000       0.000       0.000

  Specific indirect 95
    BWT
    PRECAREM
    MEDUC
    SOCADV
    MHISP            0.000       0.000       0.000       0.000       0.000       0.000       0.000

  Specific indirect 96
    BWT
    PRECAREM
    CIG0
    SOCADV
    MHISP            0.000       0.000       0.000       0.000       0.000       0.000       0.000

  Specific indirect 97
    BWT
    PRECAREM
    WIC
    MEDUC
    MHISP            0.000       0.000       0.000       0.000       0.000       0.000       0.000

  Specific indirect 98
    BWT
    PRECAREM
    WIC
    MAGE
    MHISP            0.000       0.000       0.000       0.000       0.000       0.000       0.000

  Specific indirect 99
    BWT
    PRECAREM
    WIC
    SOCADV
    MHISP            0.000       0.000       0.000       0.000       0.000       0.000       0.000

  Specific indirect 100
    BWT
    PRECAREM
    MAGE
    CIG0
    MHISP            0.000       0.000       0.000       0.000       0.000       0.000       0.000

  Specific indirect 101
    BWT
    PRECAREM
    MAGE
    SOCADV
    MHISP            0.000       0.000       0.000       0.000       0.000       0.000       0.000

  Specific indirect 102
    BWT
    PRECAREM
    BMI
    MEDUC
    MHISP            0.000       0.000       0.000       0.000       0.000       0.000       0.000

  Specific indirect 103
    BWT
    PRECAREM
    BMI
    CIG0
    MHISP            0.000       0.000       0.000       0.000       0.000       0.000       0.000

  Specific indirect 104
    BWT
    PRECAREM
    BMI
    MAGE
    MHISP            0.000       0.000       0.000       0.000       0.000       0.000       0.000

  Specific indirect 105
    BWT
    PRECAREM
    BMI
    SOCADV
    MHISP            0.000       0.000       0.000       0.000       0.000       0.000       0.000

  Specific indirect 106
    BWT
    PAYER
    FEDUC
    FAGE
    SOCADV
    MHISP            0.000       0.000       0.000       0.000       0.000       0.000       0.000

  Specific indirect 107
    BWT
    WIC
    MEDUC
    CIG0
    SOCADV
    MHISP            0.000       0.000       0.000       0.000       0.000       0.000       0.000

  Specific indirect 108
    BWT
    WIC
    MAGE
    CIG0
    SOCADV
    MHISP            0.000       0.000       0.000       0.000       0.000       0.000       0.000

  Specific indirect 109
    BWT
    PRGBP
    PAYER
    FEDUC
    SOCADV
    MHISP            0.000       0.000       0.000       0.000       0.000       0.000       0.000

  Specific indirect 110
    BWT
    PRGBP
    PAYER
    FAGE
    SOCADV
    MHISP            0.000       0.000       0.000       0.000       0.000       0.000       0.000

  Specific indirect 111
    BWT
    PRGBP
    MEDUC
    CIG0
    SOCADV
    MHISP            0.000       0.000       0.000       0.000       0.000       0.000       0.000

  Specific indirect 112
    BWT
    PRGBP
    WIC
    MEDUC
    CIG0
    MHISP            0.000       0.000       0.000       0.000       0.000       0.000       0.000

  Specific indirect 113
    BWT
    PRGBP
    WIC
    MEDUC
    SOCADV
    MHISP            0.000       0.000       0.000       0.000       0.000       0.000       0.000

  Specific indirect 114
    BWT
    PRGBP
    WIC
    MAGE
    CIG0
    MHISP            0.000       0.000       0.000       0.000       0.000       0.000       0.000

  Specific indirect 115
    BWT
    PRGBP
    WIC
    MAGE
    SOCADV
    MHISP            0.000       0.000       0.000       0.000       0.000       0.000       0.000

  Specific indirect 116
    BWT
    PRGBP
    MAGE
    CIG0
    SOCADV
    MHISP            0.000       0.000       0.000       0.000       0.000       0.000       0.000

  Specific indirect 117
    BWT
    PRGBP
    BMI
    MEDUC
    CIG0
    MHISP            0.000       0.000       0.000       0.000       0.000       0.000       0.000

  Specific indirect 118
    BWT
    PRGBP
    BMI
    MEDUC
    SOCADV
    MHISP            0.001       0.001       0.001       0.001       0.001       0.001       0.001

  Specific indirect 119
    BWT
    PRGBP
    BMI
    CIG0
    SOCADV
    MHISP            0.000       0.000       0.000       0.000       0.000       0.000       0.000

  Specific indirect 120
    BWT
    PRGBP
    BMI
    MAGE
    CIG0
    MHISP            0.000       0.000       0.000       0.000       0.000       0.000       0.000

  Specific indirect 121
    BWT
    PRGBP
    BMI
    MAGE
    SOCADV
    MHISP            0.001       0.001       0.001       0.001       0.001       0.001       0.001

  Specific indirect 122
    BWT
    PRGDM
    PAYER
    FEDUC
    SOCADV
    MHISP            0.000       0.000       0.000       0.000       0.000       0.000       0.000

  Specific indirect 123
    BWT
    PRGDM
    PAYER
    FAGE
    SOCADV
    MHISP            0.000       0.000       0.000       0.000       0.000       0.000       0.000

  Specific indirect 124
    BWT
    PRGDM
    MEDUC
    CIG0
    SOCADV
    MHISP            0.000       0.000       0.000       0.000       0.000       0.000       0.000

  Specific indirect 125
    BWT
    PRGDM
    WIC
    MEDUC
    CIG0
    MHISP            0.000       0.000       0.000       0.000       0.000       0.000       0.000

  Specific indirect 126
    BWT
    PRGDM
    WIC
    MEDUC
    SOCADV
    MHISP            0.000       0.000       0.000       0.000       0.000       0.000       0.000

  Specific indirect 127
    BWT
    PRGDM
    WIC
    MAGE
    CIG0
    MHISP            0.000       0.000       0.000       0.000       0.000       0.000       0.000

  Specific indirect 128
    BWT
    PRGDM
    WIC
    MAGE
    SOCADV
    MHISP            0.000       0.000       0.000       0.000       0.000       0.000       0.000

  Specific indirect 129
    BWT
    PRGDM
    MAGE
    CIG0
    SOCADV
    MHISP            0.000       0.000       0.000       0.000       0.000       0.000       0.000

  Specific indirect 130
    BWT
    PRGDM
    BMI
    MEDUC
    CIG0
    MHISP            0.000       0.000       0.000       0.000       0.000       0.000       0.000

  Specific indirect 131
    BWT
    PRGDM
    BMI
    MEDUC
    SOCADV
    MHISP            0.000       0.000       0.000       0.000       0.000       0.000       0.000

  Specific indirect 132
    BWT
    PRGDM
    BMI
    CIG0
    SOCADV
    MHISP            0.000       0.000       0.000       0.000       0.000       0.000       0.000

  Specific indirect 133
    BWT
    PRGDM
    BMI
    MAGE
    CIG0
    MHISP            0.000       0.000       0.000       0.000       0.000       0.000       0.000

  Specific indirect 134
    BWT
    PRGDM
    BMI
    MAGE
    SOCADV
    MHISP            0.000       0.000       0.000       0.000       0.000       0.000       0.000

  Specific indirect 135
    BWT
    BMI
    MEDUC
    CIG0
    SOCADV
    MHISP            0.000       0.000       0.000       0.000       0.000       0.000       0.000

  Specific indirect 136
    BWT
    BMI
    MAGE
    CIG0
    SOCADV
    MHISP            0.000       0.000       0.000       0.000       0.000       0.000       0.000

  Specific indirect 137
    BWT
    PRECAREM
    PAYER
    FEDUC
    SOCADV
    MHISP            0.000       0.000       0.000       0.000       0.000       0.000       0.000

  Specific indirect 138
    BWT
    PRECAREM
    PAYER
    FAGE
    SOCADV
    MHISP            0.000       0.000       0.000       0.000       0.000       0.000       0.000

  Specific indirect 139
    BWT
    PRECAREM
    MEDUC
    CIG0
    SOCADV
    MHISP            0.000       0.000       0.000       0.000       0.000       0.000       0.000

  Specific indirect 140
    BWT
    PRECAREM
    WIC
    MEDUC
    CIG0
    MHISP            0.000       0.000       0.000       0.000       0.000       0.000       0.000

  Specific indirect 141
    BWT
    PRECAREM
    WIC
    MEDUC
    SOCADV
    MHISP            0.000       0.000       0.000       0.000       0.000       0.000       0.000

  Specific indirect 142
    BWT
    PRECAREM
    WIC
    MAGE
    CIG0
    MHISP            0.000       0.000       0.000       0.000       0.000       0.000       0.000

  Specific indirect 143
    BWT
    PRECAREM
    WIC
    MAGE
    SOCADV
    MHISP            0.000       0.000       0.000       0.000       0.000       0.000       0.000

  Specific indirect 144
    BWT
    PRECAREM
    MAGE
    CIG0
    SOCADV
    MHISP            0.000       0.000       0.000       0.000       0.000       0.000       0.000

  Specific indirect 145
    BWT
    PRECAREM
    BMI
    MEDUC
    CIG0
    MHISP            0.000       0.000       0.000       0.000       0.000       0.000       0.000

  Specific indirect 146
    BWT
    PRECAREM
    BMI
    MEDUC
    SOCADV
    MHISP            0.000       0.000       0.000       0.000       0.000       0.000       0.000

  Specific indirect 147
    BWT
    PRECAREM
    BMI
    CIG0
    SOCADV
    MHISP            0.000       0.000       0.000       0.000       0.000       0.000       0.000

  Specific indirect 148
    BWT
    PRECAREM
    BMI
    MAGE
    CIG0
    MHISP            0.000       0.000       0.000       0.000       0.000       0.000       0.000

  Specific indirect 149
    BWT
    PRECAREM
    BMI
    MAGE
    SOCADV
    MHISP            0.000       0.000       0.000       0.000       0.000       0.000       0.000

  Specific indirect 150
    BWT
    PRGBP
    PAYER
    FEDUC
    FAGE
    SOCADV
    MHISP            0.000       0.000       0.000       0.000       0.000       0.000       0.000

  Specific indirect 151
    BWT
    PRGBP
    WIC
    MEDUC
    CIG0
    SOCADV
    MHISP            0.000       0.000       0.000       0.000       0.000       0.000       0.000

  Specific indirect 152
    BWT
    PRGBP
    WIC
    MAGE
    CIG0
    SOCADV
    MHISP            0.000       0.000       0.000       0.000       0.000       0.000       0.000

  Specific indirect 153
    BWT
    PRGBP
    BMI
    MEDUC
    CIG0
    SOCADV
    MHISP            0.000       0.000       0.000       0.000       0.000       0.000       0.000

  Specific indirect 154
    BWT
    PRGBP
    BMI
    MAGE
    CIG0
    SOCADV
    MHISP            0.000       0.000       0.000       0.000       0.000       0.000       0.000

  Specific indirect 155
    BWT
    PRGDM
    PAYER
    FEDUC
    FAGE
    SOCADV
    MHISP            0.000       0.000       0.000       0.000       0.000       0.000       0.000

  Specific indirect 156
    BWT
    PRGDM
    WIC
    MEDUC
    CIG0
    SOCADV
    MHISP            0.000       0.000       0.000       0.000       0.000       0.000       0.000

  Specific indirect 157
    BWT
    PRGDM
    WIC
    MAGE
    CIG0
    SOCADV
    MHISP            0.000       0.000       0.000       0.000       0.000       0.000       0.000

  Specific indirect 158
    BWT
    PRGDM
    BMI
    MEDUC
    CIG0
    SOCADV
    MHISP            0.000       0.000       0.000       0.000       0.000       0.000       0.000

  Specific indirect 159
    BWT
    PRGDM
    BMI
    MAGE
    CIG0
    SOCADV
    MHISP            0.000       0.000       0.000       0.000       0.000       0.000       0.000

  Specific indirect 160
    BWT
    PRECAREM
    PAYER
    FEDUC
    FAGE
    SOCADV
    MHISP            0.000       0.000       0.000       0.000       0.000       0.000       0.000

  Specific indirect 161
    BWT
    PRECAREM
    WIC
    MEDUC
    CIG0
    SOCADV
    MHISP            0.000       0.000       0.000       0.000       0.000       0.000       0.000

  Specific indirect 162
    BWT
    PRECAREM
    WIC
    MAGE
    CIG0
    SOCADV
    MHISP            0.000       0.000       0.000       0.000       0.000       0.000       0.000

  Specific indirect 163
    BWT
    PRECAREM
    BMI
    MEDUC
    CIG0
    SOCADV
    MHISP            0.000       0.000       0.000       0.000       0.000       0.000       0.000

  Specific indirect 164
    BWT
    PRECAREM
    BMI
    MAGE
    CIG0
    SOCADV
    MHISP            0.000       0.000       0.000       0.000       0.000       0.000       0.000

  Direct
    BWT
    MHISP           -0.008      -0.007      -0.006      -0.004      -0.001       0.000       0.001


Effects from OTHM to BWT

  Total             -0.062      -0.061      -0.060      -0.057      -0.054      -0.054      -0.053
  Total indirect    -0.034      -0.033      -0.033      -0.031      -0.029      -0.029      -0.028

  Specific indirect 1
    BWT
    PAYER
    OTHM            -0.001      -0.001      -0.001       0.000       0.001       0.001       0.001

  Specific indirect 2
    BWT
    MEDUC
    OTHM             0.001       0.001       0.001       0.001       0.001       0.001       0.002

  Specific indirect 3
    BWT
    CIG0
    OTHM             0.005       0.005       0.006       0.006       0.007       0.007       0.007

  Specific indirect 4
    BWT
    WIC
    OTHM             0.000       0.000       0.000       0.001       0.001       0.001       0.002

  Specific indirect 5
    BWT
    PRGBP
    OTHM             0.001       0.002       0.002       0.003       0.004       0.004       0.005

  Specific indirect 6
    BWT
    PRGDM
    OTHM            -0.002      -0.002      -0.002      -0.001      -0.001      -0.001      -0.001

  Specific indirect 7
    BWT
    MAGE
    OTHM             0.000       0.000       0.000       0.000       0.000       0.000       0.000

  Specific indirect 8
    BWT
    MHT
    OTHM            -0.042      -0.042      -0.042      -0.042      -0.041      -0.041      -0.041

  Specific indirect 9
    BWT
    BMI
    OTHM            -0.014      -0.014      -0.013      -0.013      -0.013      -0.012      -0.012

  Specific indirect 10
    BWT
    PRECAREM
    OTHM             0.000       0.000       0.000       0.000       0.000       0.000       0.000

  Specific indirect 11
    BWT
    SOCADV
    OTHM             0.006       0.007       0.008       0.010       0.012       0.013       0.014

  Specific indirect 12
    BWT
    PAYER
    SOCADV
    OTHM            -0.001      -0.001      -0.001       0.000       0.001       0.001       0.001

  Specific indirect 13
    BWT
    MEDUC
    CIG0
    OTHM             0.000       0.000       0.000       0.000       0.000       0.000       0.000

  Specific indirect 14
    BWT
    MEDUC
    SOCADV
    OTHM            -0.005      -0.004      -0.004      -0.003      -0.002      -0.002      -0.002

  Specific indirect 15
    BWT
    CIG0
    SOCADV
    OTHM             0.005       0.005       0.005       0.006       0.006       0.006       0.006

  Specific indirect 16
    BWT
    WIC
    MEDUC
    OTHM             0.000       0.000       0.000       0.000       0.000       0.000       0.000

  Specific indirect 17
    BWT
    WIC
    MAGE
    OTHM             0.000       0.000       0.000       0.000       0.000       0.000       0.000

  Specific indirect 18
    BWT
    WIC
    SOCADV
    OTHM            -0.002      -0.002      -0.002      -0.001      -0.001       0.000       0.000

  Specific indirect 19
    BWT
    PRGBP
    PAYER
    OTHM             0.000       0.001       0.001       0.001       0.001       0.001       0.001

  Specific indirect 20
    BWT
    PRGBP
    MEDUC
    OTHM             0.000       0.000       0.000       0.000       0.000       0.000       0.001

  Specific indirect 21
    BWT
    PRGBP
    CIG0
    OTHM             0.000       0.000       0.000       0.000       0.000       0.000       0.000

  Specific indirect 22
    BWT
    PRGBP
    WIC
    OTHM             0.000       0.000       0.000       0.001       0.001       0.001       0.001

  Specific indirect 23
    BWT
    PRGBP
    MAGE
    OTHM             0.000       0.000       0.000       0.000       0.000       0.000       0.000

  Specific indirect 24
    BWT
    PRGBP
    MHT
    OTHM             0.001       0.001       0.001       0.001       0.001       0.001       0.001

  Specific indirect 25
    BWT
    PRGBP
    BMI
    OTHM             0.003       0.003       0.003       0.003       0.003       0.003       0.003

  Specific indirect 26
    BWT
    PRGBP
    SOCADV
    OTHM             0.003       0.004       0.004       0.005       0.005       0.006       0.006

  Specific indirect 27
    BWT
    PRGDM
    PAYER
    OTHM             0.000       0.000       0.000       0.000       0.000       0.000       0.000

  Specific indirect 28
    BWT
    PRGDM
    MEDUC
    OTHM             0.000       0.000       0.000       0.000       0.000       0.000       0.000

  Specific indirect 29
    BWT
    PRGDM
    CIG0
    OTHM             0.000       0.000       0.000       0.000       0.000       0.000       0.000

  Specific indirect 30
    BWT
    PRGDM
    WIC
    OTHM             0.000       0.000       0.000       0.000       0.000       0.000       0.000

  Specific indirect 31
    BWT
    PRGDM
    MAGE
    OTHM             0.000       0.000       0.000       0.000       0.000       0.000       0.000

  Specific indirect 32
    BWT
    PRGDM
    MHT
    OTHM             0.000       0.000       0.000       0.000       0.000       0.000       0.000

  Specific indirect 33
    BWT
    PRGDM
    BMI
    OTHM             0.000       0.000       0.000       0.000       0.000       0.000       0.000

  Specific indirect 34
    BWT
    PRGDM
    SOCADV
    OTHM             0.000       0.000       0.000       0.000       0.000       0.000       0.000

  Specific indirect 35
    BWT
    FAGE
    SOCADV
    OTHM            -0.002      -0.002      -0.001      -0.001      -0.001      -0.001      -0.001

  Specific indirect 36
    BWT
    MAGE
    CIG0
    OTHM             0.000       0.000       0.000       0.000       0.000       0.000       0.000

  Specific indirect 37
    BWT
    MAGE
    SOCADV
    OTHM            -0.004      -0.004      -0.004      -0.004      -0.003      -0.003      -0.003

  Specific indirect 38
    BWT
    MHT
    SOCADV
    OTHM             0.005       0.005       0.005       0.005       0.005       0.005       0.005

  Specific indirect 39
    BWT
    BMI
    MEDUC
    OTHM            -0.002      -0.002      -0.002      -0.001      -0.001      -0.001      -0.001

  Specific indirect 40
    BWT
    BMI
    CIG0
    OTHM             0.000       0.000       0.000       0.000       0.000       0.000       0.000

  Specific indirect 41
    BWT
    BMI
    MAGE
    OTHM             0.000       0.000       0.000       0.000       0.000       0.000       0.000

  Specific indirect 42
    BWT
    BMI
    SOCADV
    OTHM            -0.014      -0.013      -0.013      -0.013      -0.012      -0.012      -0.011

  Specific indirect 43
    BWT
    PRECAREM
    PAYER
    OTHM             0.000       0.000       0.000       0.000       0.000       0.000       0.000

  Specific indirect 44
    BWT
    PRECAREM
    MEDUC
    OTHM             0.000       0.000       0.000       0.000       0.000       0.000       0.000

  Specific indirect 45
    BWT
    PRECAREM
    CIG0
    OTHM             0.000       0.000       0.000       0.000       0.000       0.000       0.000

  Specific indirect 46
    BWT
    PRECAREM
    WIC
    OTHM             0.000       0.000       0.000       0.000       0.000       0.000       0.000

  Specific indirect 47
    BWT
    PRECAREM
    MAGE
    OTHM             0.000       0.000       0.000       0.000       0.000       0.000       0.000

  Specific indirect 48
    BWT
    PRECAREM
    BMI
    OTHM             0.000       0.000       0.000       0.000       0.000       0.000       0.000

  Specific indirect 49
    BWT
    PRECAREM
    SOCADV
    OTHM             0.000       0.000       0.000       0.000       0.000       0.000       0.000

  Specific indirect 50
    BWT
    PAYER
    FEDUC
    SOCADV
    OTHM             0.000       0.000       0.000       0.000       0.000       0.000       0.000

  Specific indirect 51
    BWT
    PAYER
    FAGE
    SOCADV
    OTHM             0.000       0.000       0.000       0.000       0.000       0.000       0.000

  Specific indirect 52
    BWT
    MEDUC
    CIG0
    SOCADV
    OTHM             0.000       0.000       0.000       0.000       0.000       0.000       0.000

  Specific indirect 53
    BWT
    WIC
    MEDUC
    CIG0
    OTHM             0.000       0.000       0.000       0.000       0.000       0.000       0.000

  Specific indirect 54
    BWT
    WIC
    MEDUC
    SOCADV
    OTHM             0.000       0.000       0.000       0.000       0.000       0.000       0.000

  Specific indirect 55
    BWT
    WIC
    MAGE
    CIG0
    OTHM             0.000       0.000       0.000       0.000       0.000       0.000       0.000

  Specific indirect 56
    BWT
    WIC
    MAGE
    SOCADV
    OTHM             0.000       0.000       0.000       0.000       0.000       0.000       0.000

  Specific indirect 57
    BWT
    PRGBP
    PAYER
    SOCADV
    OTHM            -0.001      -0.001      -0.001      -0.001      -0.001      -0.001      -0.001

  Specific indirect 58
    BWT
    PRGBP
    MEDUC
    CIG0
    OTHM             0.000       0.000       0.000       0.000       0.000       0.000       0.000

  Specific indirect 59
    BWT
    PRGBP
    MEDUC
    SOCADV
    OTHM            -0.002      -0.001      -0.001      -0.001      -0.001      -0.001      -0.001

  Specific indirect 60
    BWT
    PRGBP
    CIG0
    SOCADV
    OTHM             0.000       0.000       0.000       0.000       0.000       0.000       0.000

  Specific indirect 61
    BWT
    PRGBP
    WIC
    MEDUC
    OTHM             0.000       0.000       0.000       0.000       0.000       0.000       0.000

  Specific indirect 62
    BWT
    PRGBP
    WIC
    MAGE
    OTHM             0.000       0.000       0.000       0.000       0.000       0.000       0.000

  Specific indirect 63
    BWT
    PRGBP
    WIC
    SOCADV
    OTHM            -0.001      -0.001      -0.001      -0.001      -0.001      -0.001       0.000

  Specific indirect 64
    BWT
    PRGBP
    FAGE
    SOCADV
    OTHM             0.000       0.000       0.000       0.000       0.000       0.000       0.000

  Specific indirect 65
    BWT
    PRGBP
    MAGE
    CIG0
    OTHM             0.000       0.000       0.000       0.000       0.000       0.000       0.000

  Specific indirect 66
    BWT
    PRGBP
    MAGE
    SOCADV
    OTHM            -0.001      -0.001      -0.001      -0.001      -0.001      -0.001      -0.001

  Specific indirect 67
    BWT
    PRGBP
    MHT
    SOCADV
    OTHM             0.000       0.000       0.000       0.000       0.000       0.000       0.000

  Specific indirect 68
    BWT
    PRGBP
    BMI
    MEDUC
    OTHM             0.000       0.000       0.000       0.000       0.000       0.000       0.000

  Specific indirect 69
    BWT
    PRGBP
    BMI
    CIG0
    OTHM             0.000       0.000       0.000       0.000       0.000       0.000       0.000

  Specific indirect 70
    BWT
    PRGBP
    BMI
    MAGE
    OTHM             0.000       0.000       0.000       0.000       0.000       0.000       0.000

  Specific indirect 71
    BWT
    PRGBP
    BMI
    SOCADV
    OTHM             0.003       0.003       0.003       0.003       0.003       0.003       0.003

  Specific indirect 72
    BWT
    PRGDM
    PAYER
    SOCADV
    OTHM             0.000       0.000       0.000       0.000       0.000       0.000       0.000

  Specific indirect 73
    BWT
    PRGDM
    MEDUC
    CIG0
    OTHM             0.000       0.000       0.000       0.000       0.000       0.000       0.000

  Specific indirect 74
    BWT
    PRGDM
    MEDUC
    SOCADV
    OTHM             0.000       0.000       0.000       0.000       0.000       0.000       0.000

  Specific indirect 75
    BWT
    PRGDM
    CIG0
    SOCADV
    OTHM             0.000       0.000       0.000       0.000       0.000       0.000       0.000

  Specific indirect 76
    BWT
    PRGDM
    WIC
    MEDUC
    OTHM             0.000       0.000       0.000       0.000       0.000       0.000       0.000

  Specific indirect 77
    BWT
    PRGDM
    WIC
    MAGE
    OTHM             0.000       0.000       0.000       0.000       0.000       0.000       0.000

  Specific indirect 78
    BWT
    PRGDM
    WIC
    SOCADV
    OTHM             0.000       0.000       0.000       0.000       0.000       0.000       0.000

  Specific indirect 79
    BWT
    PRGDM
    FAGE
    SOCADV
    OTHM             0.000       0.000       0.000       0.000       0.000       0.000       0.000

  Specific indirect 80
    BWT
    PRGDM
    MAGE
    CIG0
    OTHM             0.000       0.000       0.000       0.000       0.000       0.000       0.000

  Specific indirect 81
    BWT
    PRGDM
    MAGE
    SOCADV
    OTHM             0.000       0.000       0.000       0.000       0.000       0.000       0.000

  Specific indirect 82
    BWT
    PRGDM
    MHT
    SOCADV
    OTHM             0.000       0.000       0.000       0.000       0.000       0.000       0.000

  Specific indirect 83
    BWT
    PRGDM
    BMI
    MEDUC
    OTHM             0.000       0.000       0.000       0.000       0.000       0.000       0.000

  Specific indirect 84
    BWT
    PRGDM
    BMI
    CIG0
    OTHM             0.000       0.000       0.000       0.000       0.000       0.000       0.000

  Specific indirect 85
    BWT
    PRGDM
    BMI
    MAGE
    OTHM             0.000       0.000       0.000       0.000       0.000       0.000       0.000

  Specific indirect 86
    BWT
    PRGDM
    BMI
    SOCADV
    OTHM             0.000       0.000       0.000       0.000       0.000       0.000       0.000

  Specific indirect 87
    BWT
    MAGE
    CIG0
    SOCADV
    OTHM             0.000       0.000       0.000       0.000       0.000       0.000       0.000

  Specific indirect 88
    BWT
    BMI
    MEDUC
    CIG0
    OTHM             0.000       0.000       0.000       0.000       0.000       0.000       0.000

  Specific indirect 89
    BWT
    BMI
    MEDUC
    SOCADV
    OTHM             0.004       0.004       0.004       0.004       0.004       0.005       0.005

  Specific indirect 90
    BWT
    BMI
    CIG0
    SOCADV
    OTHM             0.000       0.000       0.000       0.000       0.000       0.000       0.000

  Specific indirect 91
    BWT
    BMI
    MAGE
    CIG0
    OTHM             0.000       0.000       0.000       0.000       0.000       0.000       0.000

  Specific indirect 92
    BWT
    BMI
    MAGE
    SOCADV
    OTHM             0.003       0.004       0.004       0.004       0.004       0.004       0.004

  Specific indirect 93
    BWT
    PRECAREM
    PAYER
    SOCADV
    OTHM             0.000       0.000       0.000       0.000       0.000       0.000       0.000

  Specific indirect 94
    BWT
    PRECAREM
    MEDUC
    CIG0
    OTHM             0.000       0.000       0.000       0.000       0.000       0.000       0.000

  Specific indirect 95
    BWT
    PRECAREM
    MEDUC
    SOCADV
    OTHM             0.000       0.000       0.000       0.000       0.000       0.000       0.000

  Specific indirect 96
    BWT
    PRECAREM
    CIG0
    SOCADV
    OTHM             0.000       0.000       0.000       0.000       0.000       0.000       0.000

  Specific indirect 97
    BWT
    PRECAREM
    WIC
    MEDUC
    OTHM             0.000       0.000       0.000       0.000       0.000       0.000       0.000

  Specific indirect 98
    BWT
    PRECAREM
    WIC
    MAGE
    OTHM             0.000       0.000       0.000       0.000       0.000       0.000       0.000

  Specific indirect 99
    BWT
    PRECAREM
    WIC
    SOCADV
    OTHM             0.000       0.000       0.000       0.000       0.000       0.000       0.000

  Specific indirect 100
    BWT
    PRECAREM
    MAGE
    CIG0
    OTHM             0.000       0.000       0.000       0.000       0.000       0.000       0.000

  Specific indirect 101
    BWT
    PRECAREM
    MAGE
    SOCADV
    OTHM             0.000       0.000       0.000       0.000       0.000       0.000       0.000

  Specific indirect 102
    BWT
    PRECAREM
    BMI
    MEDUC
    OTHM             0.000       0.000       0.000       0.000       0.000       0.000       0.000

  Specific indirect 103
    BWT
    PRECAREM
    BMI
    CIG0
    OTHM             0.000       0.000       0.000       0.000       0.000       0.000       0.000

  Specific indirect 104
    BWT
    PRECAREM
    BMI
    MAGE
    OTHM             0.000       0.000       0.000       0.000       0.000       0.000       0.000

  Specific indirect 105
    BWT
    PRECAREM
    BMI
    SOCADV
    OTHM             0.000       0.000       0.000       0.000       0.000       0.000       0.000

  Specific indirect 106
    BWT
    PAYER
    FEDUC
    FAGE
    SOCADV
    OTHM             0.000       0.000       0.000       0.000       0.000       0.000       0.000

  Specific indirect 107
    BWT
    WIC
    MEDUC
    CIG0
    SOCADV
    OTHM             0.000       0.000       0.000       0.000       0.000       0.000       0.000

  Specific indirect 108
    BWT
    WIC
    MAGE
    CIG0
    SOCADV
    OTHM             0.000       0.000       0.000       0.000       0.000       0.000       0.000

  Specific indirect 109
    BWT
    PRGBP
    PAYER
    FEDUC
    SOCADV
    OTHM             0.000       0.000       0.000       0.000       0.000       0.000       0.000

  Specific indirect 110
    BWT
    PRGBP
    PAYER
    FAGE
    SOCADV
    OTHM             0.000       0.000       0.000       0.000       0.000       0.000       0.000

  Specific indirect 111
    BWT
    PRGBP
    MEDUC
    CIG0
    SOCADV
    OTHM             0.000       0.000       0.000       0.000       0.000       0.000       0.000

  Specific indirect 112
    BWT
    PRGBP
    WIC
    MEDUC
    CIG0
    OTHM             0.000       0.000       0.000       0.000       0.000       0.000       0.000

  Specific indirect 113
    BWT
    PRGBP
    WIC
    MEDUC
    SOCADV
    OTHM             0.000       0.000       0.000       0.000       0.000       0.000       0.000

  Specific indirect 114
    BWT
    PRGBP
    WIC
    MAGE
    CIG0
    OTHM             0.000       0.000       0.000       0.000       0.000       0.000       0.000

  Specific indirect 115
    BWT
    PRGBP
    WIC
    MAGE
    SOCADV
    OTHM             0.000       0.000       0.000       0.000       0.000       0.000       0.000

  Specific indirect 116
    BWT
    PRGBP
    MAGE
    CIG0
    SOCADV
    OTHM             0.000       0.000       0.000       0.000       0.000       0.000       0.000

  Specific indirect 117
    BWT
    PRGBP
    BMI
    MEDUC
    CIG0
    OTHM             0.000       0.000       0.000       0.000       0.000       0.000       0.000

  Specific indirect 118
    BWT
    PRGBP
    BMI
    MEDUC
    SOCADV
    OTHM            -0.001      -0.001      -0.001      -0.001      -0.001      -0.001      -0.001

  Specific indirect 119
    BWT
    PRGBP
    BMI
    CIG0
    SOCADV
    OTHM             0.000       0.000       0.000       0.000       0.000       0.000       0.000

  Specific indirect 120
    BWT
    PRGBP
    BMI
    MAGE
    CIG0
    OTHM             0.000       0.000       0.000       0.000       0.000       0.000       0.000

  Specific indirect 121
    BWT
    PRGBP
    BMI
    MAGE
    SOCADV
    OTHM            -0.001      -0.001      -0.001      -0.001      -0.001      -0.001      -0.001

  Specific indirect 122
    BWT
    PRGDM
    PAYER
    FEDUC
    SOCADV
    OTHM             0.000       0.000       0.000       0.000       0.000       0.000       0.000

  Specific indirect 123
    BWT
    PRGDM
    PAYER
    FAGE
    SOCADV
    OTHM             0.000       0.000       0.000       0.000       0.000       0.000       0.000

  Specific indirect 124
    BWT
    PRGDM
    MEDUC
    CIG0
    SOCADV
    OTHM             0.000       0.000       0.000       0.000       0.000       0.000       0.000

  Specific indirect 125
    BWT
    PRGDM
    WIC
    MEDUC
    CIG0
    OTHM             0.000       0.000       0.000       0.000       0.000       0.000       0.000

  Specific indirect 126
    BWT
    PRGDM
    WIC
    MEDUC
    SOCADV
    OTHM             0.000       0.000       0.000       0.000       0.000       0.000       0.000

  Specific indirect 127
    BWT
    PRGDM
    WIC
    MAGE
    CIG0
    OTHM             0.000       0.000       0.000       0.000       0.000       0.000       0.000

  Specific indirect 128
    BWT
    PRGDM
    WIC
    MAGE
    SOCADV
    OTHM             0.000       0.000       0.000       0.000       0.000       0.000       0.000

  Specific indirect 129
    BWT
    PRGDM
    MAGE
    CIG0
    SOCADV
    OTHM             0.000       0.000       0.000       0.000       0.000       0.000       0.000

  Specific indirect 130
    BWT
    PRGDM
    BMI
    MEDUC
    CIG0
    OTHM             0.000       0.000       0.000       0.000       0.000       0.000       0.000

  Specific indirect 131
    BWT
    PRGDM
    BMI
    MEDUC
    SOCADV
    OTHM             0.000       0.000       0.000       0.000       0.000       0.000       0.000

  Specific indirect 132
    BWT
    PRGDM
    BMI
    CIG0
    SOCADV
    OTHM             0.000       0.000       0.000       0.000       0.000       0.000       0.000

  Specific indirect 133
    BWT
    PRGDM
    BMI
    MAGE
    CIG0
    OTHM             0.000       0.000       0.000       0.000       0.000       0.000       0.000

  Specific indirect 134
    BWT
    PRGDM
    BMI
    MAGE
    SOCADV
    OTHM             0.000       0.000       0.000       0.000       0.000       0.000       0.000

  Specific indirect 135
    BWT
    BMI
    MEDUC
    CIG0
    SOCADV
    OTHM             0.000       0.000       0.000       0.000       0.000       0.000       0.000

  Specific indirect 136
    BWT
    BMI
    MAGE
    CIG0
    SOCADV
    OTHM             0.000       0.000       0.000       0.000       0.000       0.000       0.000

  Specific indirect 137
    BWT
    PRECAREM
    PAYER
    FEDUC
    SOCADV
    OTHM             0.000       0.000       0.000       0.000       0.000       0.000       0.000

  Specific indirect 138
    BWT
    PRECAREM
    PAYER
    FAGE
    SOCADV
    OTHM             0.000       0.000       0.000       0.000       0.000       0.000       0.000

  Specific indirect 139
    BWT
    PRECAREM
    MEDUC
    CIG0
    SOCADV
    OTHM             0.000       0.000       0.000       0.000       0.000       0.000       0.000

  Specific indirect 140
    BWT
    PRECAREM
    WIC
    MEDUC
    CIG0
    OTHM             0.000       0.000       0.000       0.000       0.000       0.000       0.000

  Specific indirect 141
    BWT
    PRECAREM
    WIC
    MEDUC
    SOCADV
    OTHM             0.000       0.000       0.000       0.000       0.000       0.000       0.000

  Specific indirect 142
    BWT
    PRECAREM
    WIC
    MAGE
    CIG0
    OTHM             0.000       0.000       0.000       0.000       0.000       0.000       0.000

  Specific indirect 143
    BWT
    PRECAREM
    WIC
    MAGE
    SOCADV
    OTHM             0.000       0.000       0.000       0.000       0.000       0.000       0.000

  Specific indirect 144
    BWT
    PRECAREM
    MAGE
    CIG0
    SOCADV
    OTHM             0.000       0.000       0.000       0.000       0.000       0.000       0.000

  Specific indirect 145
    BWT
    PRECAREM
    BMI
    MEDUC
    CIG0
    OTHM             0.000       0.000       0.000       0.000       0.000       0.000       0.000

  Specific indirect 146
    BWT
    PRECAREM
    BMI
    MEDUC
    SOCADV
    OTHM             0.000       0.000       0.000       0.000       0.000       0.000       0.000

  Specific indirect 147
    BWT
    PRECAREM
    BMI
    CIG0
    SOCADV
    OTHM             0.000       0.000       0.000       0.000       0.000       0.000       0.000

  Specific indirect 148
    BWT
    PRECAREM
    BMI
    MAGE
    CIG0
    OTHM             0.000       0.000       0.000       0.000       0.000       0.000       0.000

  Specific indirect 149
    BWT
    PRECAREM
    BMI
    MAGE
    SOCADV
    OTHM             0.000       0.000       0.000       0.000       0.000       0.000       0.000

  Specific indirect 150
    BWT
    PRGBP
    PAYER
    FEDUC
    FAGE
    SOCADV
    OTHM             0.000       0.000       0.000       0.000       0.000       0.000       0.000

  Specific indirect 151
    BWT
    PRGBP
    WIC
    MEDUC
    CIG0
    SOCADV
    OTHM             0.000       0.000       0.000       0.000       0.000       0.000       0.000

  Specific indirect 152
    BWT
    PRGBP
    WIC
    MAGE
    CIG0
    SOCADV
    OTHM             0.000       0.000       0.000       0.000       0.000       0.000       0.000

  Specific indirect 153
    BWT
    PRGBP
    BMI
    MEDUC
    CIG0
    SOCADV
    OTHM             0.000       0.000       0.000       0.000       0.000       0.000       0.000

  Specific indirect 154
    BWT
    PRGBP
    BMI
    MAGE
    CIG0
    SOCADV
    OTHM             0.000       0.000       0.000       0.000       0.000       0.000       0.000

  Specific indirect 155
    BWT
    PRGDM
    PAYER
    FEDUC
    FAGE
    SOCADV
    OTHM             0.000       0.000       0.000       0.000       0.000       0.000       0.000

  Specific indirect 156
    BWT
    PRGDM
    WIC
    MEDUC
    CIG0
    SOCADV
    OTHM             0.000       0.000       0.000       0.000       0.000       0.000       0.000

  Specific indirect 157
    BWT
    PRGDM
    WIC
    MAGE
    CIG0
    SOCADV
    OTHM             0.000       0.000       0.000       0.000       0.000       0.000       0.000

  Specific indirect 158
    BWT
    PRGDM
    BMI
    MEDUC
    CIG0
    SOCADV
    OTHM             0.000       0.000       0.000       0.000       0.000       0.000       0.000

  Specific indirect 159
    BWT
    PRGDM
    BMI
    MAGE
    CIG0
    SOCADV
    OTHM             0.000       0.000       0.000       0.000       0.000       0.000       0.000

  Specific indirect 160
    BWT
    PRECAREM
    PAYER
    FEDUC
    FAGE
    SOCADV
    OTHM             0.000       0.000       0.000       0.000       0.000       0.000       0.000

  Specific indirect 161
    BWT
    PRECAREM
    WIC
    MEDUC
    CIG0
    SOCADV
    OTHM             0.000       0.000       0.000       0.000       0.000       0.000       0.000

  Specific indirect 162
    BWT
    PRECAREM
    WIC
    MAGE
    CIG0
    SOCADV
    OTHM             0.000       0.000       0.000       0.000       0.000       0.000       0.000

  Specific indirect 163
    BWT
    PRECAREM
    BMI
    MEDUC
    CIG0
    SOCADV
    OTHM             0.000       0.000       0.000       0.000       0.000       0.000       0.000

  Specific indirect 164
    BWT
    PRECAREM
    BMI
    MAGE
    CIG0
    SOCADV
    OTHM             0.000       0.000       0.000       0.000       0.000       0.000       0.000

  Direct
    BWT
    OTHM            -0.031      -0.030      -0.029      -0.026      -0.023      -0.022      -0.021


Effects from AFRAMF to BWT

  Total             -0.050      -0.049      -0.048      -0.045      -0.042      -0.041      -0.040
  Total indirect    -0.003      -0.002      -0.002      -0.001       0.001       0.001       0.001

  Specific indirect 1
    BWT
    PAYER
    AFRAMF           0.000       0.000       0.000       0.000       0.000       0.000       0.000

  Specific indirect 2
    BWT
    CIG0
    AFRAMF           0.004       0.004       0.004       0.004       0.005       0.005       0.005

  Specific indirect 3
    BWT
    WIC
    AFRAMF           0.000       0.000       0.000       0.001       0.001       0.001       0.001

  Specific indirect 4
    BWT
    PRGBP
    AFRAMF           0.004       0.004       0.005       0.006       0.007       0.007       0.007

  Specific indirect 5
    BWT
    PRGDM
    AFRAMF           0.000       0.000       0.000       0.000       0.001       0.001       0.001

  Specific indirect 6
    BWT
    FAGE
    AFRAMF           0.000       0.000       0.000       0.000       0.000       0.000       0.000

  Specific indirect 7
    BWT
    PRECAREM
    AFRAMF           0.000       0.000       0.000       0.000       0.000       0.000       0.000

  Specific indirect 8
    BWT
    SOCADV
    AFRAMF          -0.019      -0.018      -0.017      -0.014      -0.011      -0.010      -0.009

  Specific indirect 9
    BWT
    PAYER
    FEDUC
    AFRAMF           0.000       0.000       0.000       0.000       0.000       0.000       0.000

  Specific indirect 10
    BWT
    PAYER
    FAGE
    AFRAMF           0.000       0.000       0.000       0.000       0.000       0.000       0.000

  Specific indirect 11
    BWT
    PAYER
    SOCADV
    AFRAMF          -0.002      -0.001      -0.001       0.000       0.001       0.001       0.002

  Specific indirect 12
    BWT
    MEDUC
    CIG0
    AFRAMF           0.000       0.000       0.000       0.000       0.000       0.000       0.000

  Specific indirect 13
    BWT
    MEDUC
    SOCADV
    AFRAMF           0.003       0.003       0.003       0.005       0.006       0.006       0.007

  Specific indirect 14
    BWT
    CIG0
    SOCADV
    AFRAMF          -0.009      -0.008      -0.008      -0.008      -0.007      -0.007      -0.007

  Specific indirect 15
    BWT
    WIC
    SOCADV
    AFRAMF           0.000       0.001       0.001       0.002       0.003       0.003       0.003

  Specific indirect 16
    BWT
    PRGBP
    PAYER
    AFRAMF           0.000       0.000       0.000       0.000       0.000       0.000       0.000

  Specific indirect 17
    BWT
    PRGBP
    CIG0
    AFRAMF           0.000       0.000       0.000       0.000       0.000       0.000       0.000

  Specific indirect 18
    BWT
    PRGBP
    WIC
    AFRAMF           0.000       0.000       0.000       0.000       0.000       0.001       0.001

  Specific indirect 19
    BWT
    PRGBP
    FAGE
    AFRAMF           0.000       0.000       0.000       0.000       0.000       0.000       0.000

  Specific indirect 20
    BWT
    PRGBP
    SOCADV
    AFRAMF          -0.008      -0.008      -0.007      -0.006      -0.005      -0.005      -0.005

  Specific indirect 21
    BWT
    PRGDM
    PAYER
    AFRAMF           0.000       0.000       0.000       0.000       0.000       0.000       0.000

  Specific indirect 22
    BWT
    PRGDM
    CIG0
    AFRAMF           0.000       0.000       0.000       0.000       0.000       0.000       0.000

  Specific indirect 23
    BWT
    PRGDM
    WIC
    AFRAMF           0.000       0.000       0.000       0.000       0.000       0.000       0.000

  Specific indirect 24
    BWT
    PRGDM
    FAGE
    AFRAMF           0.000       0.000       0.000       0.000       0.000       0.000       0.000

  Specific indirect 25
    BWT
    PRGDM
    SOCADV
    AFRAMF           0.000       0.000       0.000       0.000       0.000       0.000       0.000

  Specific indirect 26
    BWT
    FAGE
    SOCADV
    AFRAMF           0.001       0.001       0.001       0.002       0.002       0.002       0.002

  Specific indirect 27
    BWT
    MAGE
    CIG0
    AFRAMF           0.000       0.000       0.000       0.000       0.000       0.000       0.000

  Specific indirect 28
    BWT
    MAGE
    SOCADV
    AFRAMF           0.004       0.004       0.004       0.005       0.006       0.006       0.006

  Specific indirect 29
    BWT
    MHT
    SOCADV
    AFRAMF          -0.007      -0.007      -0.007      -0.007      -0.007      -0.007      -0.007

  Specific indirect 30
    BWT
    BMI
    CIG0
    AFRAMF           0.000       0.000       0.000       0.000       0.000       0.000       0.000

  Specific indirect 31
    BWT
    BMI
    SOCADV
    AFRAMF           0.016       0.016       0.016       0.017       0.018       0.018       0.018

  Specific indirect 32
    BWT
    PRECAREM
    PAYER
    AFRAMF           0.000       0.000       0.000       0.000       0.000       0.000       0.000

  Specific indirect 33
    BWT
    PRECAREM
    CIG0
    AFRAMF           0.000       0.000       0.000       0.000       0.000       0.000       0.000

  Specific indirect 34
    BWT
    PRECAREM
    WIC
    AFRAMF           0.000       0.000       0.000       0.000       0.000       0.000       0.000

  Specific indirect 35
    BWT
    PRECAREM
    SOCADV
    AFRAMF           0.000       0.000       0.000       0.000       0.000       0.000       0.000

  Specific indirect 36
    BWT
    PAYER
    FEDUC
    FAGE
    AFRAMF           0.000       0.000       0.000       0.000       0.000       0.000       0.000

  Specific indirect 37
    BWT
    PAYER
    FEDUC
    SOCADV
    AFRAMF           0.000       0.000       0.000       0.000       0.000       0.000       0.000

  Specific indirect 38
    BWT
    PAYER
    FAGE
    SOCADV
    AFRAMF           0.000       0.000       0.000       0.000       0.000       0.000       0.000

  Specific indirect 39
    BWT
    MEDUC
    CIG0
    SOCADV
    AFRAMF           0.000       0.000       0.000       0.000       0.000       0.000       0.000

  Specific indirect 40
    BWT
    WIC
    MEDUC
    CIG0
    AFRAMF           0.000       0.000       0.000       0.000       0.000       0.000       0.000

  Specific indirect 41
    BWT
    WIC
    MEDUC
    SOCADV
    AFRAMF           0.000       0.000       0.000       0.000       0.000       0.000       0.000

  Specific indirect 42
    BWT
    WIC
    MAGE
    CIG0
    AFRAMF           0.000       0.000       0.000       0.000       0.000       0.000       0.000

  Specific indirect 43
    BWT
    WIC
    MAGE
    SOCADV
    AFRAMF           0.000       0.000       0.000       0.000       0.000       0.000       0.000

  Specific indirect 44
    BWT
    PRGBP
    PAYER
    FEDUC
    AFRAMF           0.000       0.000       0.000       0.000       0.000       0.000       0.000

  Specific indirect 45
    BWT
    PRGBP
    PAYER
    FAGE
    AFRAMF           0.000       0.000       0.000       0.000       0.000       0.000       0.000

  Specific indirect 46
    BWT
    PRGBP
    PAYER
    SOCADV
    AFRAMF           0.001       0.001       0.001       0.001       0.002       0.002       0.002

  Specific indirect 47
    BWT
    PRGBP
    MEDUC
    CIG0
    AFRAMF           0.000       0.000       0.000       0.000       0.000       0.000       0.000

  Specific indirect 48
    BWT
    PRGBP
    MEDUC
    SOCADV
    AFRAMF           0.001       0.001       0.001       0.001       0.002       0.002       0.002

  Specific indirect 49
    BWT
    PRGBP
    CIG0
    SOCADV
    AFRAMF           0.000       0.000       0.000       0.000       0.000       0.000       0.000

  Specific indirect 50
    BWT
    PRGBP
    WIC
    SOCADV
    AFRAMF           0.001       0.001       0.001       0.001       0.001       0.001       0.002

  Specific indirect 51
    BWT
    PRGBP
    FAGE
    SOCADV
    AFRAMF          -0.001      -0.001      -0.001       0.000       0.000       0.000       0.000

  Specific indirect 52
    BWT
    PRGBP
    MAGE
    CIG0
    AFRAMF           0.000       0.000       0.000       0.000       0.000       0.000       0.000

  Specific indirect 53
    BWT
    PRGBP
    MAGE
    SOCADV
    AFRAMF           0.001       0.001       0.001       0.001       0.001       0.001       0.002

  Specific indirect 54
    BWT
    PRGBP
    MHT
    SOCADV
    AFRAMF           0.000       0.000       0.000       0.000       0.000       0.000       0.000

  Specific indirect 55
    BWT
    PRGBP
    BMI
    CIG0
    AFRAMF           0.000       0.000       0.000       0.000       0.000       0.000       0.000

  Specific indirect 56
    BWT
    PRGBP
    BMI
    SOCADV
    AFRAMF          -0.004      -0.004      -0.004      -0.004      -0.004      -0.004      -0.004

  Specific indirect 57
    BWT
    PRGDM
    PAYER
    FEDUC
    AFRAMF           0.000       0.000       0.000       0.000       0.000       0.000       0.000

  Specific indirect 58
    BWT
    PRGDM
    PAYER
    FAGE
    AFRAMF           0.000       0.000       0.000       0.000       0.000       0.000       0.000

  Specific indirect 59
    BWT
    PRGDM
    PAYER
    SOCADV
    AFRAMF           0.000       0.000       0.000       0.000       0.000       0.000       0.000

  Specific indirect 60
    BWT
    PRGDM
    MEDUC
    CIG0
    AFRAMF           0.000       0.000       0.000       0.000       0.000       0.000       0.000

  Specific indirect 61
    BWT
    PRGDM
    MEDUC
    SOCADV
    AFRAMF           0.000       0.000       0.000       0.000       0.000       0.000       0.000

  Specific indirect 62
    BWT
    PRGDM
    CIG0
    SOCADV
    AFRAMF           0.000       0.000       0.000       0.000       0.000       0.000       0.000

  Specific indirect 63
    BWT
    PRGDM
    WIC
    SOCADV
    AFRAMF           0.000       0.000       0.000       0.000       0.000       0.000       0.000

  Specific indirect 64
    BWT
    PRGDM
    FAGE
    SOCADV
    AFRAMF           0.000       0.000       0.000       0.000       0.000       0.000       0.000

  Specific indirect 65
    BWT
    PRGDM
    MAGE
    CIG0
    AFRAMF           0.000       0.000       0.000       0.000       0.000       0.000       0.000

  Specific indirect 66
    BWT
    PRGDM
    MAGE
    SOCADV
    AFRAMF           0.000       0.000       0.000       0.000       0.000       0.000       0.000

  Specific indirect 67
    BWT
    PRGDM
    MHT
    SOCADV
    AFRAMF           0.000       0.000       0.000       0.000       0.000       0.000       0.000

  Specific indirect 68
    BWT
    PRGDM
    BMI
    CIG0
    AFRAMF           0.000       0.000       0.000       0.000       0.000       0.000       0.000

  Specific indirect 69
    BWT
    PRGDM
    BMI
    SOCADV
    AFRAMF           0.000       0.000       0.000       0.000       0.000       0.000       0.000

  Specific indirect 70
    BWT
    MAGE
    CIG0
    SOCADV
    AFRAMF           0.000       0.000       0.000       0.000       0.000       0.000       0.000

  Specific indirect 71
    BWT
    BMI
    MEDUC
    CIG0
    AFRAMF           0.000       0.000       0.000       0.000       0.000       0.000       0.000

  Specific indirect 72
    BWT
    BMI
    MEDUC
    SOCADV
    AFRAMF          -0.006      -0.006      -0.006      -0.006      -0.005      -0.005      -0.005

  Specific indirect 73
    BWT
    BMI
    CIG0
    SOCADV
    AFRAMF           0.000       0.000       0.000       0.000       0.000       0.000       0.000

  Specific indirect 74
    BWT
    BMI
    MAGE
    CIG0
    AFRAMF           0.000       0.000       0.000       0.000       0.000       0.000       0.000

  Specific indirect 75
    BWT
    BMI
    MAGE
    SOCADV
    AFRAMF          -0.005      -0.005      -0.005      -0.005      -0.005      -0.005      -0.005

  Specific indirect 76
    BWT
    PRECAREM
    PAYER
    FEDUC
    AFRAMF           0.000       0.000       0.000       0.000       0.000       0.000       0.000

  Specific indirect 77
    BWT
    PRECAREM
    PAYER
    FAGE
    AFRAMF           0.000       0.000       0.000       0.000       0.000       0.000       0.000

  Specific indirect 78
    BWT
    PRECAREM
    PAYER
    SOCADV
    AFRAMF           0.000       0.000       0.000       0.000       0.000       0.000       0.000

  Specific indirect 79
    BWT
    PRECAREM
    MEDUC
    CIG0
    AFRAMF           0.000       0.000       0.000       0.000       0.000       0.000       0.000

  Specific indirect 80
    BWT
    PRECAREM
    MEDUC
    SOCADV
    AFRAMF           0.000       0.000       0.000       0.000       0.000       0.000       0.000

  Specific indirect 81
    BWT
    PRECAREM
    CIG0
    SOCADV
    AFRAMF           0.000       0.000       0.000       0.000       0.000       0.000       0.000

  Specific indirect 82
    BWT
    PRECAREM
    WIC
    SOCADV
    AFRAMF           0.000       0.000       0.000       0.000       0.000       0.000       0.000

  Specific indirect 83
    BWT
    PRECAREM
    MAGE
    CIG0
    AFRAMF           0.000       0.000       0.000       0.000       0.000       0.000       0.000

  Specific indirect 84
    BWT
    PRECAREM
    MAGE
    SOCADV
    AFRAMF           0.000       0.000       0.000       0.000       0.000       0.000       0.000

  Specific indirect 85
    BWT
    PRECAREM
    BMI
    CIG0
    AFRAMF           0.000       0.000       0.000       0.000       0.000       0.000       0.000

  Specific indirect 86
    BWT
    PRECAREM
    BMI
    SOCADV
    AFRAMF           0.000       0.000       0.000       0.000       0.000       0.000       0.000

  Specific indirect 87
    BWT
    PAYER
    FEDUC
    FAGE
    SOCADV
    AFRAMF           0.000       0.000       0.000       0.000       0.000       0.000       0.000

  Specific indirect 88
    BWT
    WIC
    MEDUC
    CIG0
    SOCADV
    AFRAMF           0.000       0.000       0.000       0.000       0.000       0.000       0.000

  Specific indirect 89
    BWT
    WIC
    MAGE
    CIG0
    SOCADV
    AFRAMF           0.000       0.000       0.000       0.000       0.000       0.000       0.000

  Specific indirect 90
    BWT
    PRGBP
    PAYER
    FEDUC
    FAGE
    AFRAMF           0.000       0.000       0.000       0.000       0.000       0.000       0.000

  Specific indirect 91
    BWT
    PRGBP
    PAYER
    FEDUC
    SOCADV
    AFRAMF           0.000       0.000       0.000       0.000       0.000       0.000       0.000

  Specific indirect 92
    BWT
    PRGBP
    PAYER
    FAGE
    SOCADV
    AFRAMF           0.000       0.000       0.000       0.000       0.000       0.000       0.000

  Specific indirect 93
    BWT
    PRGBP
    MEDUC
    CIG0
    SOCADV
    AFRAMF           0.000       0.000       0.000       0.000       0.000       0.000       0.000

  Specific indirect 94
    BWT
    PRGBP
    WIC
    MEDUC
    CIG0
    AFRAMF           0.000       0.000       0.000       0.000       0.000       0.000       0.000

  Specific indirect 95
    BWT
    PRGBP
    WIC
    MEDUC
    SOCADV
    AFRAMF           0.000       0.000       0.000       0.000       0.000       0.000       0.000

  Specific indirect 96
    BWT
    PRGBP
    WIC
    MAGE
    CIG0
    AFRAMF           0.000       0.000       0.000       0.000       0.000       0.000       0.000

  Specific indirect 97
    BWT
    PRGBP
    WIC
    MAGE
    SOCADV
    AFRAMF           0.000       0.000       0.000       0.000       0.000       0.000       0.000

  Specific indirect 98
    BWT
    PRGBP
    MAGE
    CIG0
    SOCADV
    AFRAMF           0.000       0.000       0.000       0.000       0.000       0.000       0.000

  Specific indirect 99
    BWT
    PRGBP
    BMI
    MEDUC
    CIG0
    AFRAMF           0.000       0.000       0.000       0.000       0.000       0.000       0.000

  Specific indirect 100
    BWT
    PRGBP
    BMI
    MEDUC
    SOCADV
    AFRAMF           0.001       0.001       0.001       0.001       0.001       0.001       0.001

  Specific indirect 101
    BWT
    PRGBP
    BMI
    CIG0
    SOCADV
    AFRAMF           0.000       0.000       0.000       0.000       0.000       0.000       0.000

  Specific indirect 102
    BWT
    PRGBP
    BMI
    MAGE
    CIG0
    AFRAMF           0.000       0.000       0.000       0.000       0.000       0.000       0.000

  Specific indirect 103
    BWT
    PRGBP
    BMI
    MAGE
    SOCADV
    AFRAMF           0.001       0.001       0.001       0.001       0.001       0.001       0.001

  Specific indirect 104
    BWT
    PRGDM
    PAYER
    FEDUC
    FAGE
    AFRAMF           0.000       0.000       0.000       0.000       0.000       0.000       0.000

  Specific indirect 105
    BWT
    PRGDM
    PAYER
    FEDUC
    SOCADV
    AFRAMF           0.000       0.000       0.000       0.000       0.000       0.000       0.000

  Specific indirect 106
    BWT
    PRGDM
    PAYER
    FAGE
    SOCADV
    AFRAMF           0.000       0.000       0.000       0.000       0.000       0.000       0.000

  Specific indirect 107
    BWT
    PRGDM
    MEDUC
    CIG0
    SOCADV
    AFRAMF           0.000       0.000       0.000       0.000       0.000       0.000       0.000

  Specific indirect 108
    BWT
    PRGDM
    WIC
    MEDUC
    CIG0
    AFRAMF           0.000       0.000       0.000       0.000       0.000       0.000       0.000

  Specific indirect 109
    BWT
    PRGDM
    WIC
    MEDUC
    SOCADV
    AFRAMF           0.000       0.000       0.000       0.000       0.000       0.000       0.000

  Specific indirect 110
    BWT
    PRGDM
    WIC
    MAGE
    CIG0
    AFRAMF           0.000       0.000       0.000       0.000       0.000       0.000       0.000

  Specific indirect 111
    BWT
    PRGDM
    WIC
    MAGE
    SOCADV
    AFRAMF           0.000       0.000       0.000       0.000       0.000       0.000       0.000

  Specific indirect 112
    BWT
    PRGDM
    MAGE
    CIG0
    SOCADV
    AFRAMF           0.000       0.000       0.000       0.000       0.000       0.000       0.000

  Specific indirect 113
    BWT
    PRGDM
    BMI
    MEDUC
    CIG0
    AFRAMF           0.000       0.000       0.000       0.000       0.000       0.000       0.000

  Specific indirect 114
    BWT
    PRGDM
    BMI
    MEDUC
    SOCADV
    AFRAMF           0.000       0.000       0.000       0.000       0.000       0.000       0.000

  Specific indirect 115
    BWT
    PRGDM
    BMI
    CIG0
    SOCADV
    AFRAMF           0.000       0.000       0.000       0.000       0.000       0.000       0.000

  Specific indirect 116
    BWT
    PRGDM
    BMI
    MAGE
    CIG0
    AFRAMF           0.000       0.000       0.000       0.000       0.000       0.000       0.000

  Specific indirect 117
    BWT
    PRGDM
    BMI
    MAGE
    SOCADV
    AFRAMF           0.000       0.000       0.000       0.000       0.000       0.000       0.000

  Specific indirect 118
    BWT
    BMI
    MEDUC
    CIG0
    SOCADV
    AFRAMF           0.000       0.000       0.000       0.000       0.000       0.000       0.000

  Specific indirect 119
    BWT
    BMI
    MAGE
    CIG0
    SOCADV
    AFRAMF           0.000       0.000       0.000       0.000       0.000       0.000       0.000

  Specific indirect 120
    BWT
    PRECAREM
    PAYER
    FEDUC
    FAGE
    AFRAMF           0.000       0.000       0.000       0.000       0.000       0.000       0.000

  Specific indirect 121
    BWT
    PRECAREM
    PAYER
    FEDUC
    SOCADV
    AFRAMF           0.000       0.000       0.000       0.000       0.000       0.000       0.000

  Specific indirect 122
    BWT
    PRECAREM
    PAYER
    FAGE
    SOCADV
    AFRAMF           0.000       0.000       0.000       0.000       0.000       0.000       0.000

  Specific indirect 123
    BWT
    PRECAREM
    MEDUC
    CIG0
    SOCADV
    AFRAMF           0.000       0.000       0.000       0.000       0.000       0.000       0.000

  Specific indirect 124
    BWT
    PRECAREM
    WIC
    MEDUC
    CIG0
    AFRAMF           0.000       0.000       0.000       0.000       0.000       0.000       0.000

  Specific indirect 125
    BWT
    PRECAREM
    WIC
    MEDUC
    SOCADV
    AFRAMF           0.000       0.000       0.000       0.000       0.000       0.000       0.000

  Specific indirect 126
    BWT
    PRECAREM
    WIC
    MAGE
    CIG0
    AFRAMF           0.000       0.000       0.000       0.000       0.000       0.000       0.000

  Specific indirect 127
    BWT
    PRECAREM
    WIC
    MAGE
    SOCADV
    AFRAMF           0.000       0.000       0.000       0.000       0.000       0.000       0.000

  Specific indirect 128
    BWT
    PRECAREM
    MAGE
    CIG0
    SOCADV
    AFRAMF           0.000       0.000       0.000       0.000       0.000       0.000       0.000

  Specific indirect 129
    BWT
    PRECAREM
    BMI
    MEDUC
    CIG0
    AFRAMF           0.000       0.000       0.000       0.000       0.000       0.000       0.000

  Specific indirect 130
    BWT
    PRECAREM
    BMI
    MEDUC
    SOCADV
    AFRAMF           0.000       0.000       0.000       0.000       0.000       0.000       0.000

  Specific indirect 131
    BWT
    PRECAREM
    BMI
    CIG0
    SOCADV
    AFRAMF           0.000       0.000       0.000       0.000       0.000       0.000       0.000

  Specific indirect 132
    BWT
    PRECAREM
    BMI
    MAGE
    CIG0
    AFRAMF           0.000       0.000       0.000       0.000       0.000       0.000       0.000

  Specific indirect 133
    BWT
    PRECAREM
    BMI
    MAGE
    SOCADV
    AFRAMF           0.000       0.000       0.000       0.000       0.000       0.000       0.000

  Specific indirect 134
    BWT
    PRGBP
    PAYER
    FEDUC
    FAGE
    SOCADV
    AFRAMF           0.000       0.000       0.000       0.000       0.000       0.000       0.000

  Specific indirect 135
    BWT
    PRGBP
    WIC
    MEDUC
    CIG0
    SOCADV
    AFRAMF           0.000       0.000       0.000       0.000       0.000       0.000       0.000

  Specific indirect 136
    BWT
    PRGBP
    WIC
    MAGE
    CIG0
    SOCADV
    AFRAMF           0.000       0.000       0.000       0.000       0.000       0.000       0.000

  Specific indirect 137
    BWT
    PRGBP
    BMI
    MEDUC
    CIG0
    SOCADV
    AFRAMF           0.000       0.000       0.000       0.000       0.000       0.000       0.000

  Specific indirect 138
    BWT
    PRGBP
    BMI
    MAGE
    CIG0
    SOCADV
    AFRAMF           0.000       0.000       0.000       0.000       0.000       0.000       0.000

  Specific indirect 139
    BWT
    PRGDM
    PAYER
    FEDUC
    FAGE
    SOCADV
    AFRAMF           0.000       0.000       0.000       0.000       0.000       0.000       0.000

  Specific indirect 140
    BWT
    PRGDM
    WIC
    MEDUC
    CIG0
    SOCADV
    AFRAMF           0.000       0.000       0.000       0.000       0.000       0.000       0.000

  Specific indirect 141
    BWT
    PRGDM
    WIC
    MAGE
    CIG0
    SOCADV
    AFRAMF           0.000       0.000       0.000       0.000       0.000       0.000       0.000

  Specific indirect 142
    BWT
    PRGDM
    BMI
    MEDUC
    CIG0
    SOCADV
    AFRAMF           0.000       0.000       0.000       0.000       0.000       0.000       0.000

  Specific indirect 143
    BWT
    PRGDM
    BMI
    MAGE
    CIG0
    SOCADV
    AFRAMF           0.000       0.000       0.000       0.000       0.000       0.000       0.000

  Specific indirect 144
    BWT
    PRECAREM
    PAYER
    FEDUC
    FAGE
    SOCADV
    AFRAMF           0.000       0.000       0.000       0.000       0.000       0.000       0.000

  Specific indirect 145
    BWT
    PRECAREM
    WIC
    MEDUC
    CIG0
    SOCADV
    AFRAMF           0.000       0.000       0.000       0.000       0.000       0.000       0.000

  Specific indirect 146
    BWT
    PRECAREM
    WIC
    MAGE
    CIG0
    SOCADV
    AFRAMF           0.000       0.000       0.000       0.000       0.000       0.000       0.000

  Specific indirect 147
    BWT
    PRECAREM
    BMI
    MEDUC
    CIG0
    SOCADV
    AFRAMF           0.000       0.000       0.000       0.000       0.000       0.000       0.000

  Specific indirect 148
    BWT
    PRECAREM
    BMI
    MAGE
    CIG0
    SOCADV
    AFRAMF           0.000       0.000       0.000       0.000       0.000       0.000       0.000

  Direct
    BWT
    AFRAMF          -0.049      -0.048      -0.048      -0.044      -0.041      -0.041      -0.040


Effects from FHISP to BWT

  Total             -0.040      -0.039      -0.039      -0.036      -0.034      -0.033      -0.032
  Total indirect     0.004       0.004       0.005       0.006       0.007       0.008       0.008

  Specific indirect 1
    BWT
    PAYER
    FHISP            0.000       0.000       0.000       0.000       0.000       0.000       0.000

  Specific indirect 2
    BWT
    CIG0
    FHISP            0.010       0.010       0.010       0.011       0.012       0.012       0.013

  Specific indirect 3
    BWT
    WIC
    FHISP            0.000       0.000       0.000       0.001       0.001       0.001       0.001

  Specific indirect 4
    BWT
    PRGBP
    FHISP            0.003       0.004       0.004       0.005       0.006       0.006       0.006

  Specific indirect 5
    BWT
    PRGDM
    FHISP            0.000       0.000       0.000       0.000       0.000       0.000       0.000

  Specific indirect 6
    BWT
    FAGE
    FHISP            0.000       0.000       0.000       0.000       0.000       0.000       0.000

  Specific indirect 7
    BWT
    PRECAREM
    FHISP            0.000       0.000       0.000       0.000       0.000       0.000       0.000

  Specific indirect 8
    BWT
    SOCADV
    FHISP           -0.018      -0.017      -0.016      -0.013      -0.010      -0.009      -0.008

  Specific indirect 9
    BWT
    PAYER
    FEDUC
    FHISP            0.000       0.000       0.000       0.000       0.000       0.000       0.000

  Specific indirect 10
    BWT
    PAYER
    FAGE
    FHISP            0.000       0.000       0.000       0.000       0.000       0.000       0.000

  Specific indirect 11
    BWT
    PAYER
    SOCADV
    FHISP           -0.002      -0.001      -0.001       0.000       0.001       0.001       0.002

  Specific indirect 12
    BWT
    MEDUC
    CIG0
    FHISP            0.000       0.000       0.000       0.000       0.000       0.000       0.000

  Specific indirect 13
    BWT
    MEDUC
    SOCADV
    FHISP            0.003       0.003       0.003       0.004       0.006       0.006       0.006

  Specific indirect 14
    BWT
    CIG0
    SOCADV
    FHISP           -0.008      -0.008      -0.008      -0.007      -0.007      -0.007      -0.006

  Specific indirect 15
    BWT
    WIC
    SOCADV
    FHISP            0.000       0.000       0.001       0.002       0.002       0.003       0.003

  Specific indirect 16
    BWT
    PRGBP
    PAYER
    FHISP            0.000       0.000       0.000       0.000       0.000       0.000       0.000

  Specific indirect 17
    BWT
    PRGBP
    CIG0
    FHISP            0.000       0.000       0.000       0.000       0.001       0.001       0.001

  Specific indirect 18
    BWT
    PRGBP
    WIC
    FHISP            0.000       0.000       0.000       0.000       0.000       0.001       0.001

  Specific indirect 19
    BWT
    PRGBP
    FAGE
    FHISP            0.000       0.000       0.000       0.000       0.000       0.000       0.000

  Specific indirect 20
    BWT
    PRGBP
    SOCADV
    FHISP           -0.008      -0.007      -0.007      -0.006      -0.005      -0.005      -0.004

  Specific indirect 21
    BWT
    PRGDM
    PAYER
    FHISP            0.000       0.000       0.000       0.000       0.000       0.000       0.000

  Specific indirect 22
    BWT
    PRGDM
    CIG0
    FHISP            0.000       0.000       0.000       0.000       0.000       0.000       0.000

  Specific indirect 23
    BWT
    PRGDM
    WIC
    FHISP            0.000       0.000       0.000       0.000       0.000       0.000       0.000

  Specific indirect 24
    BWT
    PRGDM
    FAGE
    FHISP            0.000       0.000       0.000       0.000       0.000       0.000       0.000

  Specific indirect 25
    BWT
    PRGDM
    SOCADV
    FHISP            0.000       0.000       0.000       0.000       0.000       0.000       0.000

  Specific indirect 26
    BWT
    FAGE
    SOCADV
    FHISP            0.001       0.001       0.001       0.002       0.002       0.002       0.002

  Specific indirect 27
    BWT
    MAGE
    CIG0
    FHISP            0.000       0.000       0.000       0.000       0.000       0.000       0.000

  Specific indirect 28
    BWT
    MAGE
    SOCADV
    FHISP            0.004       0.004       0.004       0.005       0.005       0.006       0.006

  Specific indirect 29
    BWT
    MHT
    SOCADV
    FHISP           -0.007      -0.007      -0.007      -0.007      -0.007      -0.006      -0.006

  Specific indirect 30
    BWT
    BMI
    CIG0
    FHISP            0.000       0.000       0.000       0.000       0.001       0.001       0.001

  Specific indirect 31
    BWT
    BMI
    SOCADV
    FHISP            0.015       0.016       0.016       0.016       0.017       0.017       0.018

  Specific indirect 32
    BWT
    PRECAREM
    PAYER
    FHISP            0.000       0.000       0.000       0.000       0.000       0.000       0.000

  Specific indirect 33
    BWT
    PRECAREM
    CIG0
    FHISP            0.000       0.000       0.000       0.000       0.000       0.000       0.000

  Specific indirect 34
    BWT
    PRECAREM
    WIC
    FHISP            0.000       0.000       0.000       0.000       0.000       0.000       0.000

  Specific indirect 35
    BWT
    PRECAREM
    SOCADV
    FHISP            0.000       0.000       0.000       0.000       0.000       0.000       0.000

  Specific indirect 36
    BWT
    PAYER
    FEDUC
    FAGE
    FHISP            0.000       0.000       0.000       0.000       0.000       0.000       0.000

  Specific indirect 37
    BWT
    PAYER
    FEDUC
    SOCADV
    FHISP            0.000       0.000       0.000       0.000       0.000       0.000       0.000

  Specific indirect 38
    BWT
    PAYER
    FAGE
    SOCADV
    FHISP            0.000       0.000       0.000       0.000       0.000       0.000       0.000

  Specific indirect 39
    BWT
    MEDUC
    CIG0
    SOCADV
    FHISP            0.000       0.000       0.000       0.000       0.000       0.000       0.000

  Specific indirect 40
    BWT
    WIC
    MEDUC
    CIG0
    FHISP            0.000       0.000       0.000       0.000       0.000       0.000       0.000

  Specific indirect 41
    BWT
    WIC
    MEDUC
    SOCADV
    FHISP            0.000       0.000       0.000       0.000       0.000       0.000       0.000

  Specific indirect 42
    BWT
    WIC
    MAGE
    CIG0
    FHISP            0.000       0.000       0.000       0.000       0.000       0.000       0.000

  Specific indirect 43
    BWT
    WIC
    MAGE
    SOCADV
    FHISP            0.000       0.000       0.000       0.000       0.000       0.000       0.000

  Specific indirect 44
    BWT
    PRGBP
    PAYER
    FEDUC
    FHISP            0.000       0.000       0.000       0.000       0.000       0.000       0.000

  Specific indirect 45
    BWT
    PRGBP
    PAYER
    FAGE
    FHISP            0.000       0.000       0.000       0.000       0.000       0.000       0.000

  Specific indirect 46
    BWT
    PRGBP
    PAYER
    SOCADV
    FHISP            0.001       0.001       0.001       0.001       0.002       0.002       0.002

  Specific indirect 47
    BWT
    PRGBP
    MEDUC
    CIG0
    FHISP            0.000       0.000       0.000       0.000       0.000       0.000       0.000

  Specific indirect 48
    BWT
    PRGBP
    MEDUC
    SOCADV
    FHISP            0.001       0.001       0.001       0.001       0.002       0.002       0.002

  Specific indirect 49
    BWT
    PRGBP
    CIG0
    SOCADV
    FHISP            0.000       0.000       0.000       0.000       0.000       0.000       0.000

  Specific indirect 50
    BWT
    PRGBP
    WIC
    SOCADV
    FHISP            0.001       0.001       0.001       0.001       0.001       0.001       0.002

  Specific indirect 51
    BWT
    PRGBP
    FAGE
    SOCADV
    FHISP           -0.001      -0.001      -0.001       0.000       0.000       0.000       0.000

  Specific indirect 52
    BWT
    PRGBP
    MAGE
    CIG0
    FHISP            0.000       0.000       0.000       0.000       0.000       0.000       0.000

  Specific indirect 53
    BWT
    PRGBP
    MAGE
    SOCADV
    FHISP            0.001       0.001       0.001       0.001       0.001       0.001       0.002

  Specific indirect 54
    BWT
    PRGBP
    MHT
    SOCADV
    FHISP            0.000       0.000       0.000       0.000       0.000       0.000       0.000

  Specific indirect 55
    BWT
    PRGBP
    BMI
    CIG0
    FHISP            0.000       0.000       0.000       0.000       0.000       0.000       0.000

  Specific indirect 56
    BWT
    PRGBP
    BMI
    SOCADV
    FHISP           -0.004      -0.004      -0.004      -0.004      -0.003      -0.003      -0.003

  Specific indirect 57
    BWT
    PRGDM
    PAYER
    FEDUC
    FHISP            0.000       0.000       0.000       0.000       0.000       0.000       0.000

  Specific indirect 58
    BWT
    PRGDM
    PAYER
    FAGE
    FHISP            0.000       0.000       0.000       0.000       0.000       0.000       0.000

  Specific indirect 59
    BWT
    PRGDM
    PAYER
    SOCADV
    FHISP            0.000       0.000       0.000       0.000       0.000       0.000       0.000

  Specific indirect 60
    BWT
    PRGDM
    MEDUC
    CIG0
    FHISP            0.000       0.000       0.000       0.000       0.000       0.000       0.000

  Specific indirect 61
    BWT
    PRGDM
    MEDUC
    SOCADV
    FHISP            0.000       0.000       0.000       0.000       0.000       0.000       0.000

  Specific indirect 62
    BWT
    PRGDM
    CIG0
    SOCADV
    FHISP            0.000       0.000       0.000       0.000       0.000       0.000       0.000

  Specific indirect 63
    BWT
    PRGDM
    WIC
    SOCADV
    FHISP            0.000       0.000       0.000       0.000       0.000       0.000       0.000

  Specific indirect 64
    BWT
    PRGDM
    FAGE
    SOCADV
    FHISP            0.000       0.000       0.000       0.000       0.000       0.000       0.000

  Specific indirect 65
    BWT
    PRGDM
    MAGE
    CIG0
    FHISP            0.000       0.000       0.000       0.000       0.000       0.000       0.000

  Specific indirect 66
    BWT
    PRGDM
    MAGE
    SOCADV
    FHISP            0.000       0.000       0.000       0.000       0.000       0.000       0.000

  Specific indirect 67
    BWT
    PRGDM
    MHT
    SOCADV
    FHISP            0.000       0.000       0.000       0.000       0.000       0.000       0.000

  Specific indirect 68
    BWT
    PRGDM
    BMI
    CIG0
    FHISP            0.000       0.000       0.000       0.000       0.000       0.000       0.000

  Specific indirect 69
    BWT
    PRGDM
    BMI
    SOCADV
    FHISP            0.000       0.000       0.000       0.000       0.000       0.000       0.000

  Specific indirect 70
    BWT
    MAGE
    CIG0
    SOCADV
    FHISP            0.000       0.000       0.000       0.000       0.000       0.000       0.000

  Specific indirect 71
    BWT
    BMI
    MEDUC
    CIG0
    FHISP            0.000       0.000       0.000       0.000       0.000       0.000       0.000

  Specific indirect 72
    BWT
    BMI
    MEDUC
    SOCADV
    FHISP           -0.006      -0.006      -0.006      -0.005      -0.005      -0.005      -0.005

  Specific indirect 73
    BWT
    BMI
    CIG0
    SOCADV
    FHISP            0.000       0.000       0.000       0.000       0.000       0.000       0.000

  Specific indirect 74
    BWT
    BMI
    MAGE
    CIG0
    FHISP            0.000       0.000       0.000       0.000       0.000       0.000       0.000

  Specific indirect 75
    BWT
    BMI
    MAGE
    SOCADV
    FHISP           -0.005      -0.005      -0.005      -0.005      -0.005      -0.005      -0.005

  Specific indirect 76
    BWT
    PRECAREM
    PAYER
    FEDUC
    FHISP            0.000       0.000       0.000       0.000       0.000       0.000       0.000

  Specific indirect 77
    BWT
    PRECAREM
    PAYER
    FAGE
    FHISP            0.000       0.000       0.000       0.000       0.000       0.000       0.000

  Specific indirect 78
    BWT
    PRECAREM
    PAYER
    SOCADV
    FHISP            0.000       0.000       0.000       0.000       0.000       0.000       0.000

  Specific indirect 79
    BWT
    PRECAREM
    MEDUC
    CIG0
    FHISP            0.000       0.000       0.000       0.000       0.000       0.000       0.000

  Specific indirect 80
    BWT
    PRECAREM
    MEDUC
    SOCADV
    FHISP            0.000       0.000       0.000       0.000       0.000       0.000       0.000

  Specific indirect 81
    BWT
    PRECAREM
    CIG0
    SOCADV
    FHISP            0.000       0.000       0.000       0.000       0.000       0.000       0.000

  Specific indirect 82
    BWT
    PRECAREM
    WIC
    SOCADV
    FHISP            0.000       0.000       0.000       0.000       0.000       0.000       0.000

  Specific indirect 83
    BWT
    PRECAREM
    MAGE
    CIG0
    FHISP            0.000       0.000       0.000       0.000       0.000       0.000       0.000

  Specific indirect 84
    BWT
    PRECAREM
    MAGE
    SOCADV
    FHISP            0.000       0.000       0.000       0.000       0.000       0.000       0.000

  Specific indirect 85
    BWT
    PRECAREM
    BMI
    CIG0
    FHISP            0.000       0.000       0.000       0.000       0.000       0.000       0.000

  Specific indirect 86
    BWT
    PRECAREM
    BMI
    SOCADV
    FHISP            0.000       0.000       0.000       0.000       0.000       0.000       0.000

  Specific indirect 87
    BWT
    PAYER
    FEDUC
    FAGE
    SOCADV
    FHISP            0.000       0.000       0.000       0.000       0.000       0.000       0.000

  Specific indirect 88
    BWT
    WIC
    MEDUC
    CIG0
    SOCADV
    FHISP            0.000       0.000       0.000       0.000       0.000       0.000       0.000

  Specific indirect 89
    BWT
    WIC
    MAGE
    CIG0
    SOCADV
    FHISP            0.000       0.000       0.000       0.000       0.000       0.000       0.000

  Specific indirect 90
    BWT
    PRGBP
    PAYER
    FEDUC
    FAGE
    FHISP            0.000       0.000       0.000       0.000       0.000       0.000       0.000

  Specific indirect 91
    BWT
    PRGBP
    PAYER
    FEDUC
    SOCADV
    FHISP            0.000       0.000       0.000       0.000       0.000       0.000       0.000

  Specific indirect 92
    BWT
    PRGBP
    PAYER
    FAGE
    SOCADV
    FHISP            0.000       0.000       0.000       0.000       0.000       0.000       0.000

  Specific indirect 93
    BWT
    PRGBP
    MEDUC
    CIG0
    SOCADV
    FHISP            0.000       0.000       0.000       0.000       0.000       0.000       0.000

  Specific indirect 94
    BWT
    PRGBP
    WIC
    MEDUC
    CIG0
    FHISP            0.000       0.000       0.000       0.000       0.000       0.000       0.000

  Specific indirect 95
    BWT
    PRGBP
    WIC
    MEDUC
    SOCADV
    FHISP            0.000       0.000       0.000       0.000       0.000       0.000       0.000

  Specific indirect 96
    BWT
    PRGBP
    WIC
    MAGE
    CIG0
    FHISP            0.000       0.000       0.000       0.000       0.000       0.000       0.000

  Specific indirect 97
    BWT
    PRGBP
    WIC
    MAGE
    SOCADV
    FHISP            0.000       0.000       0.000       0.000       0.000       0.000       0.000

  Specific indirect 98
    BWT
    PRGBP
    MAGE
    CIG0
    SOCADV
    FHISP            0.000       0.000       0.000       0.000       0.000       0.000       0.000

  Specific indirect 99
    BWT
    PRGBP
    BMI
    MEDUC
    CIG0
    FHISP            0.000       0.000       0.000       0.000       0.000       0.000       0.000

  Specific indirect 100
    BWT
    PRGBP
    BMI
    MEDUC
    SOCADV
    FHISP            0.001       0.001       0.001       0.001       0.001       0.001       0.001

  Specific indirect 101
    BWT
    PRGBP
    BMI
    CIG0
    SOCADV
    FHISP            0.000       0.000       0.000       0.000       0.000       0.000       0.000

  Specific indirect 102
    BWT
    PRGBP
    BMI
    MAGE
    CIG0
    FHISP            0.000       0.000       0.000       0.000       0.000       0.000       0.000

  Specific indirect 103
    BWT
    PRGBP
    BMI
    MAGE
    SOCADV
    FHISP            0.001       0.001       0.001       0.001       0.001       0.001       0.001

  Specific indirect 104
    BWT
    PRGDM
    PAYER
    FEDUC
    FAGE
    FHISP            0.000       0.000       0.000       0.000       0.000       0.000       0.000

  Specific indirect 105
    BWT
    PRGDM
    PAYER
    FEDUC
    SOCADV
    FHISP            0.000       0.000       0.000       0.000       0.000       0.000       0.000

  Specific indirect 106
    BWT
    PRGDM
    PAYER
    FAGE
    SOCADV
    FHISP            0.000       0.000       0.000       0.000       0.000       0.000       0.000

  Specific indirect 107
    BWT
    PRGDM
    MEDUC
    CIG0
    SOCADV
    FHISP            0.000       0.000       0.000       0.000       0.000       0.000       0.000

  Specific indirect 108
    BWT
    PRGDM
    WIC
    MEDUC
    CIG0
    FHISP            0.000       0.000       0.000       0.000       0.000       0.000       0.000

  Specific indirect 109
    BWT
    PRGDM
    WIC
    MEDUC
    SOCADV
    FHISP            0.000       0.000       0.000       0.000       0.000       0.000       0.000

  Specific indirect 110
    BWT
    PRGDM
    WIC
    MAGE
    CIG0
    FHISP            0.000       0.000       0.000       0.000       0.000       0.000       0.000

  Specific indirect 111
    BWT
    PRGDM
    WIC
    MAGE
    SOCADV
    FHISP            0.000       0.000       0.000       0.000       0.000       0.000       0.000

  Specific indirect 112
    BWT
    PRGDM
    MAGE
    CIG0
    SOCADV
    FHISP            0.000       0.000       0.000       0.000       0.000       0.000       0.000

  Specific indirect 113
    BWT
    PRGDM
    BMI
    MEDUC
    CIG0
    FHISP            0.000       0.000       0.000       0.000       0.000       0.000       0.000

  Specific indirect 114
    BWT
    PRGDM
    BMI
    MEDUC
    SOCADV
    FHISP            0.000       0.000       0.000       0.000       0.000       0.000       0.000

  Specific indirect 115
    BWT
    PRGDM
    BMI
    CIG0
    SOCADV
    FHISP            0.000       0.000       0.000       0.000       0.000       0.000       0.000

  Specific indirect 116
    BWT
    PRGDM
    BMI
    MAGE
    CIG0
    FHISP            0.000       0.000       0.000       0.000       0.000       0.000       0.000

  Specific indirect 117
    BWT
    PRGDM
    BMI
    MAGE
    SOCADV
    FHISP            0.000       0.000       0.000       0.000       0.000       0.000       0.000

  Specific indirect 118
    BWT
    BMI
    MEDUC
    CIG0
    SOCADV
    FHISP            0.000       0.000       0.000       0.000       0.000       0.000       0.000

  Specific indirect 119
    BWT
    BMI
    MAGE
    CIG0
    SOCADV
    FHISP            0.000       0.000       0.000       0.000       0.000       0.000       0.000

  Specific indirect 120
    BWT
    PRECAREM
    PAYER
    FEDUC
    FAGE
    FHISP            0.000       0.000       0.000       0.000       0.000       0.000       0.000

  Specific indirect 121
    BWT
    PRECAREM
    PAYER
    FEDUC
    SOCADV
    FHISP            0.000       0.000       0.000       0.000       0.000       0.000       0.000

  Specific indirect 122
    BWT
    PRECAREM
    PAYER
    FAGE
    SOCADV
    FHISP            0.000       0.000       0.000       0.000       0.000       0.000       0.000

  Specific indirect 123
    BWT
    PRECAREM
    MEDUC
    CIG0
    SOCADV
    FHISP            0.000       0.000       0.000       0.000       0.000       0.000       0.000

  Specific indirect 124
    BWT
    PRECAREM
    WIC
    MEDUC
    CIG0
    FHISP            0.000       0.000       0.000       0.000       0.000       0.000       0.000

  Specific indirect 125
    BWT
    PRECAREM
    WIC
    MEDUC
    SOCADV
    FHISP            0.000       0.000       0.000       0.000       0.000       0.000       0.000

  Specific indirect 126
    BWT
    PRECAREM
    WIC
    MAGE
    CIG0
    FHISP            0.000       0.000       0.000       0.000       0.000       0.000       0.000

  Specific indirect 127
    BWT
    PRECAREM
    WIC
    MAGE
    SOCADV
    FHISP            0.000       0.000       0.000       0.000       0.000       0.000       0.000

  Specific indirect 128
    BWT
    PRECAREM
    MAGE
    CIG0
    SOCADV
    FHISP            0.000       0.000       0.000       0.000       0.000       0.000       0.000

  Specific indirect 129
    BWT
    PRECAREM
    BMI
    MEDUC
    CIG0
    FHISP            0.000       0.000       0.000       0.000       0.000       0.000       0.000

  Specific indirect 130
    BWT
    PRECAREM
    BMI
    MEDUC
    SOCADV
    FHISP            0.000       0.000       0.000       0.000       0.000       0.000       0.000

  Specific indirect 131
    BWT
    PRECAREM
    BMI
    CIG0
    SOCADV
    FHISP            0.000       0.000       0.000       0.000       0.000       0.000       0.000

  Specific indirect 132
    BWT
    PRECAREM
    BMI
    MAGE
    CIG0
    FHISP            0.000       0.000       0.000       0.000       0.000       0.000       0.000

  Specific indirect 133
    BWT
    PRECAREM
    BMI
    MAGE
    SOCADV
    FHISP            0.000       0.000       0.000       0.000       0.000       0.000       0.000

  Specific indirect 134
    BWT
    PRGBP
    PAYER
    FEDUC
    FAGE
    SOCADV
    FHISP            0.000       0.000       0.000       0.000       0.000       0.000       0.000

  Specific indirect 135
    BWT
    PRGBP
    WIC
    MEDUC
    CIG0
    SOCADV
    FHISP            0.000       0.000       0.000       0.000       0.000       0.000       0.000

  Specific indirect 136
    BWT
    PRGBP
    WIC
    MAGE
    CIG0
    SOCADV
    FHISP            0.000       0.000       0.000       0.000       0.000       0.000       0.000

  Specific indirect 137
    BWT
    PRGBP
    BMI
    MEDUC
    CIG0
    SOCADV
    FHISP            0.000       0.000       0.000       0.000       0.000       0.000       0.000

  Specific indirect 138
    BWT
    PRGBP
    BMI
    MAGE
    CIG0
    SOCADV
    FHISP            0.000       0.000       0.000       0.000       0.000       0.000       0.000

  Specific indirect 139
    BWT
    PRGDM
    PAYER
    FEDUC
    FAGE
    SOCADV
    FHISP            0.000       0.000       0.000       0.000       0.000       0.000       0.000

  Specific indirect 140
    BWT
    PRGDM
    WIC
    MEDUC
    CIG0
    SOCADV
    FHISP            0.000       0.000       0.000       0.000       0.000       0.000       0.000

  Specific indirect 141
    BWT
    PRGDM
    WIC
    MAGE
    CIG0
    SOCADV
    FHISP            0.000       0.000       0.000       0.000       0.000       0.000       0.000

  Specific indirect 142
    BWT
    PRGDM
    BMI
    MEDUC
    CIG0
    SOCADV
    FHISP            0.000       0.000       0.000       0.000       0.000       0.000       0.000

  Specific indirect 143
    BWT
    PRGDM
    BMI
    MAGE
    CIG0
    SOCADV
    FHISP            0.000       0.000       0.000       0.000       0.000       0.000       0.000

  Specific indirect 144
    BWT
    PRECAREM
    PAYER
    FEDUC
    FAGE
    SOCADV
    FHISP            0.000       0.000       0.000       0.000       0.000       0.000       0.000

  Specific indirect 145
    BWT
    PRECAREM
    WIC
    MEDUC
    CIG0
    SOCADV
    FHISP            0.000       0.000       0.000       0.000       0.000       0.000       0.000

  Specific indirect 146
    BWT
    PRECAREM
    WIC
    MAGE
    CIG0
    SOCADV
    FHISP            0.000       0.000       0.000       0.000       0.000       0.000       0.000

  Specific indirect 147
    BWT
    PRECAREM
    BMI
    MEDUC
    CIG0
    SOCADV
    FHISP            0.000       0.000       0.000       0.000       0.000       0.000       0.000

  Specific indirect 148
    BWT
    PRECAREM
    BMI
    MAGE
    CIG0
    SOCADV
    FHISP            0.000       0.000       0.000       0.000       0.000       0.000       0.000

  Direct
    BWT
    FHISP           -0.047      -0.046      -0.045      -0.042      -0.040      -0.039      -0.038


Effects from OTHF to BWT

  Total             -0.069      -0.068      -0.068      -0.065      -0.062      -0.062      -0.061
  Total indirect     0.012       0.012       0.012       0.013       0.015       0.015       0.015

  Specific indirect 1
    BWT
    PAYER
    OTHF             0.000       0.000       0.000       0.000       0.000       0.000       0.000

  Specific indirect 2
    BWT
    CIG0
    OTHF             0.003       0.004       0.004       0.004       0.005       0.005       0.005

  Specific indirect 3
    BWT
    WIC
    OTHF             0.000       0.000       0.000       0.001       0.001       0.001       0.001

  Specific indirect 4
    BWT
    PRGBP
    OTHF             0.006       0.007       0.007       0.008       0.009       0.009       0.010

  Specific indirect 5
    BWT
    PRGDM
    OTHF            -0.001      -0.001      -0.001       0.000       0.000       0.000       0.000

  Specific indirect 6
    BWT
    FAGE
    OTHF            -0.001      -0.001       0.000       0.000       0.000       0.000       0.000

  Specific indirect 7
    BWT
    PRECAREM
    OTHF             0.000       0.000       0.000       0.000       0.000       0.000       0.000

  Specific indirect 8
    BWT
    SOCADV
    OTHF             0.000       0.000       0.000       0.000       0.001       0.001       0.001

  Specific indirect 9
    BWT
    PAYER
    FEDUC
    OTHF             0.000       0.000       0.000       0.000       0.000       0.000       0.000

  Specific indirect 10
    BWT
    PAYER
    FAGE
    OTHF             0.000       0.000       0.000       0.000       0.000       0.000       0.000

  Specific indirect 11
    BWT
    PAYER
    SOCADV
    OTHF             0.000       0.000       0.000       0.000       0.000       0.000       0.000

  Specific indirect 12
    BWT
    MEDUC
    CIG0
    OTHF             0.000       0.000       0.000       0.000       0.000       0.000       0.000

  Specific indirect 13
    BWT
    MEDUC
    SOCADV
    OTHF             0.000       0.000       0.000       0.000       0.000       0.000       0.000

  Specific indirect 14
    BWT
    CIG0
    SOCADV
    OTHF             0.000       0.000       0.000       0.000       0.000       0.000       0.000

  Specific indirect 15
    BWT
    WIC
    SOCADV
    OTHF             0.000       0.000       0.000       0.000       0.000       0.000       0.000

  Specific indirect 16
    BWT
    PRGBP
    PAYER
    OTHF             0.000       0.000       0.000       0.000       0.000       0.000       0.000

  Specific indirect 17
    BWT
    PRGBP
    CIG0
    OTHF             0.000       0.000       0.000       0.000       0.000       0.000       0.000

  Specific indirect 18
    BWT
    PRGBP
    WIC
    OTHF             0.000       0.000       0.000       0.000       0.000       0.000       0.001

  Specific indirect 19
    BWT
    PRGBP
    FAGE
    OTHF             0.000       0.000       0.000       0.000       0.000       0.000       0.000

  Specific indirect 20
    BWT
    PRGBP
    SOCADV
    OTHF             0.000       0.000       0.000       0.000       0.000       0.000       0.000

  Specific indirect 21
    BWT
    PRGDM
    PAYER
    OTHF             0.000       0.000       0.000       0.000       0.000       0.000       0.000

  Specific indirect 22
    BWT
    PRGDM
    CIG0
    OTHF             0.000       0.000       0.000       0.000       0.000       0.000       0.000

  Specific indirect 23
    BWT
    PRGDM
    WIC
    OTHF             0.000       0.000       0.000       0.000       0.000       0.000       0.000

  Specific indirect 24
    BWT
    PRGDM
    FAGE
    OTHF             0.000       0.000       0.000       0.000       0.000       0.000       0.000

  Specific indirect 25
    BWT
    PRGDM
    SOCADV
    OTHF             0.000       0.000       0.000       0.000       0.000       0.000       0.000

  Specific indirect 26
    BWT
    FAGE
    SOCADV
    OTHF             0.000       0.000       0.000       0.000       0.000       0.000       0.000

  Specific indirect 27
    BWT
    MAGE
    CIG0
    OTHF             0.000       0.000       0.000       0.000       0.000       0.000       0.000

  Specific indirect 28
    BWT
    MAGE
    SOCADV
    OTHF             0.000       0.000       0.000       0.000       0.000       0.000       0.000

  Specific indirect 29
    BWT
    MHT
    SOCADV
    OTHF             0.000       0.000       0.000       0.000       0.000       0.000       0.000

  Specific indirect 30
    BWT
    BMI
    CIG0
    OTHF             0.000       0.000       0.000       0.000       0.000       0.000       0.000

  Specific indirect 31
    BWT
    BMI
    SOCADV
    OTHF            -0.001      -0.001      -0.001       0.000       0.000       0.000       0.000

  Specific indirect 32
    BWT
    PRECAREM
    PAYER
    OTHF             0.000       0.000       0.000       0.000       0.000       0.000       0.000

  Specific indirect 33
    BWT
    PRECAREM
    CIG0
    OTHF             0.000       0.000       0.000       0.000       0.000       0.000       0.000

  Specific indirect 34
    BWT
    PRECAREM
    WIC
    OTHF             0.000       0.000       0.000       0.000       0.000       0.000       0.000

  Specific indirect 35
    BWT
    PRECAREM
    SOCADV
    OTHF             0.000       0.000       0.000       0.000       0.000       0.000       0.000

  Specific indirect 36
    BWT
    PAYER
    FEDUC
    FAGE
    OTHF             0.000       0.000       0.000       0.000       0.000       0.000       0.000

  Specific indirect 37
    BWT
    PAYER
    FEDUC
    SOCADV
    OTHF             0.000       0.000       0.000       0.000       0.000       0.000       0.000

  Specific indirect 38
    BWT
    PAYER
    FAGE
    SOCADV
    OTHF             0.000       0.000       0.000       0.000       0.000       0.000       0.000

  Specific indirect 39
    BWT
    MEDUC
    CIG0
    SOCADV
    OTHF             0.000       0.000       0.000       0.000       0.000       0.000       0.000

  Specific indirect 40
    BWT
    WIC
    MEDUC
    CIG0
    OTHF             0.000       0.000       0.000       0.000       0.000       0.000       0.000

  Specific indirect 41
    BWT
    WIC
    MEDUC
    SOCADV
    OTHF             0.000       0.000       0.000       0.000       0.000       0.000       0.000

  Specific indirect 42
    BWT
    WIC
    MAGE
    CIG0
    OTHF             0.000       0.000       0.000       0.000       0.000       0.000       0.000

  Specific indirect 43
    BWT
    WIC
    MAGE
    SOCADV
    OTHF             0.000       0.000       0.000       0.000       0.000       0.000       0.000

  Specific indirect 44
    BWT
    PRGBP
    PAYER
    FEDUC
    OTHF             0.000       0.000       0.000       0.000       0.000       0.000       0.000

  Specific indirect 45
    BWT
    PRGBP
    PAYER
    FAGE
    OTHF             0.000       0.000       0.000       0.000       0.000       0.000       0.000

  Specific indirect 46
    BWT
    PRGBP
    PAYER
    SOCADV
    OTHF             0.000       0.000       0.000       0.000       0.000       0.000       0.000

  Specific indirect 47
    BWT
    PRGBP
    MEDUC
    CIG0
    OTHF             0.000       0.000       0.000       0.000       0.000       0.000       0.000

  Specific indirect 48
    BWT
    PRGBP
    MEDUC
    SOCADV
    OTHF             0.000       0.000       0.000       0.000       0.000       0.000       0.000

  Specific indirect 49
    BWT
    PRGBP
    CIG0
    SOCADV
    OTHF             0.000       0.000       0.000       0.000       0.000       0.000       0.000

  Specific indirect 50
    BWT
    PRGBP
    WIC
    SOCADV
    OTHF             0.000       0.000       0.000       0.000       0.000       0.000       0.000

  Specific indirect 51
    BWT
    PRGBP
    FAGE
    SOCADV
    OTHF             0.000       0.000       0.000       0.000       0.000       0.000       0.000

  Specific indirect 52
    BWT
    PRGBP
    MAGE
    CIG0
    OTHF             0.000       0.000       0.000       0.000       0.000       0.000       0.000

  Specific indirect 53
    BWT
    PRGBP
    MAGE
    SOCADV
    OTHF             0.000       0.000       0.000       0.000       0.000       0.000       0.000

  Specific indirect 54
    BWT
    PRGBP
    MHT
    SOCADV
    OTHF             0.000       0.000       0.000       0.000       0.000       0.000       0.000

  Specific indirect 55
    BWT
    PRGBP
    BMI
    CIG0
    OTHF             0.000       0.000       0.000       0.000       0.000       0.000       0.000

  Specific indirect 56
    BWT
    PRGBP
    BMI
    SOCADV
    OTHF             0.000       0.000       0.000       0.000       0.000       0.000       0.000

  Specific indirect 57
    BWT
    PRGDM
    PAYER
    FEDUC
    OTHF             0.000       0.000       0.000       0.000       0.000       0.000       0.000

  Specific indirect 58
    BWT
    PRGDM
    PAYER
    FAGE
    OTHF             0.000       0.000       0.000       0.000       0.000       0.000       0.000

  Specific indirect 59
    BWT
    PRGDM
    PAYER
    SOCADV
    OTHF             0.000       0.000       0.000       0.000       0.000       0.000       0.000

  Specific indirect 60
    BWT
    PRGDM
    MEDUC
    CIG0
    OTHF             0.000       0.000       0.000       0.000       0.000       0.000       0.000

  Specific indirect 61
    BWT
    PRGDM
    MEDUC
    SOCADV
    OTHF             0.000       0.000       0.000       0.000       0.000       0.000       0.000

  Specific indirect 62
    BWT
    PRGDM
    CIG0
    SOCADV
    OTHF             0.000       0.000       0.000       0.000       0.000       0.000       0.000

  Specific indirect 63
    BWT
    PRGDM
    WIC
    SOCADV
    OTHF             0.000       0.000       0.000       0.000       0.000       0.000       0.000

  Specific indirect 64
    BWT
    PRGDM
    FAGE
    SOCADV
    OTHF             0.000       0.000       0.000       0.000       0.000       0.000       0.000

  Specific indirect 65
    BWT
    PRGDM
    MAGE
    CIG0
    OTHF             0.000       0.000       0.000       0.000       0.000       0.000       0.000

  Specific indirect 66
    BWT
    PRGDM
    MAGE
    SOCADV
    OTHF             0.000       0.000       0.000       0.000       0.000       0.000       0.000

  Specific indirect 67
    BWT
    PRGDM
    MHT
    SOCADV
    OTHF             0.000       0.000       0.000       0.000       0.000       0.000       0.000

  Specific indirect 68
    BWT
    PRGDM
    BMI
    CIG0
    OTHF             0.000       0.000       0.000       0.000       0.000       0.000       0.000

  Specific indirect 69
    BWT
    PRGDM
    BMI
    SOCADV
    OTHF             0.000       0.000       0.000       0.000       0.000       0.000       0.000

  Specific indirect 70
    BWT
    MAGE
    CIG0
    SOCADV
    OTHF             0.000       0.000       0.000       0.000       0.000       0.000       0.000

  Specific indirect 71
    BWT
    BMI
    MEDUC
    CIG0
    OTHF             0.000       0.000       0.000       0.000       0.000       0.000       0.000

  Specific indirect 72
    BWT
    BMI
    MEDUC
    SOCADV
    OTHF             0.000       0.000       0.000       0.000       0.000       0.000       0.000

  Specific indirect 73
    BWT
    BMI
    CIG0
    SOCADV
    OTHF             0.000       0.000       0.000       0.000       0.000       0.000       0.000

  Specific indirect 74
    BWT
    BMI
    MAGE
    CIG0
    OTHF             0.000       0.000       0.000       0.000       0.000       0.000       0.000

  Specific indirect 75
    BWT
    BMI
    MAGE
    SOCADV
    OTHF             0.000       0.000       0.000       0.000       0.000       0.000       0.000

  Specific indirect 76
    BWT
    PRECAREM
    PAYER
    FEDUC
    OTHF             0.000       0.000       0.000       0.000       0.000       0.000       0.000

  Specific indirect 77
    BWT
    PRECAREM
    PAYER
    FAGE
    OTHF             0.000       0.000       0.000       0.000       0.000       0.000       0.000

  Specific indirect 78
    BWT
    PRECAREM
    PAYER
    SOCADV
    OTHF             0.000       0.000       0.000       0.000       0.000       0.000       0.000

  Specific indirect 79
    BWT
    PRECAREM
    MEDUC
    CIG0
    OTHF             0.000       0.000       0.000       0.000       0.000       0.000       0.000

  Specific indirect 80
    BWT
    PRECAREM
    MEDUC
    SOCADV
    OTHF             0.000       0.000       0.000       0.000       0.000       0.000       0.000

  Specific indirect 81
    BWT
    PRECAREM
    CIG0
    SOCADV
    OTHF             0.000       0.000       0.000       0.000       0.000       0.000       0.000

  Specific indirect 82
    BWT
    PRECAREM
    WIC
    SOCADV
    OTHF             0.000       0.000       0.000       0.000       0.000       0.000       0.000

  Specific indirect 83
    BWT
    PRECAREM
    MAGE
    CIG0
    OTHF             0.000       0.000       0.000       0.000       0.000       0.000       0.000

  Specific indirect 84
    BWT
    PRECAREM
    MAGE
    SOCADV
    OTHF             0.000       0.000       0.000       0.000       0.000       0.000       0.000

  Specific indirect 85
    BWT
    PRECAREM
    BMI
    CIG0
    OTHF             0.000       0.000       0.000       0.000       0.000       0.000       0.000

  Specific indirect 86
    BWT
    PRECAREM
    BMI
    SOCADV
    OTHF             0.000       0.000       0.000       0.000       0.000       0.000       0.000

  Specific indirect 87
    BWT
    PAYER
    FEDUC
    FAGE
    SOCADV
    OTHF             0.000       0.000       0.000       0.000       0.000       0.000       0.000

  Specific indirect 88
    BWT
    WIC
    MEDUC
    CIG0
    SOCADV
    OTHF             0.000       0.000       0.000       0.000       0.000       0.000       0.000

  Specific indirect 89
    BWT
    WIC
    MAGE
    CIG0
    SOCADV
    OTHF             0.000       0.000       0.000       0.000       0.000       0.000       0.000

  Specific indirect 90
    BWT
    PRGBP
    PAYER
    FEDUC
    FAGE
    OTHF             0.000       0.000       0.000       0.000       0.000       0.000       0.000

  Specific indirect 91
    BWT
    PRGBP
    PAYER
    FEDUC
    SOCADV
    OTHF             0.000       0.000       0.000       0.000       0.000       0.000       0.000

  Specific indirect 92
    BWT
    PRGBP
    PAYER
    FAGE
    SOCADV
    OTHF             0.000       0.000       0.000       0.000       0.000       0.000       0.000

  Specific indirect 93
    BWT
    PRGBP
    MEDUC
    CIG0
    SOCADV
    OTHF             0.000       0.000       0.000       0.000       0.000       0.000       0.000

  Specific indirect 94
    BWT
    PRGBP
    WIC
    MEDUC
    CIG0
    OTHF             0.000       0.000       0.000       0.000       0.000       0.000       0.000

  Specific indirect 95
    BWT
    PRGBP
    WIC
    MEDUC
    SOCADV
    OTHF             0.000       0.000       0.000       0.000       0.000       0.000       0.000

  Specific indirect 96
    BWT
    PRGBP
    WIC
    MAGE
    CIG0
    OTHF             0.000       0.000       0.000       0.000       0.000       0.000       0.000

  Specific indirect 97
    BWT
    PRGBP
    WIC
    MAGE
    SOCADV
    OTHF             0.000       0.000       0.000       0.000       0.000       0.000       0.000

  Specific indirect 98
    BWT
    PRGBP
    MAGE
    CIG0
    SOCADV
    OTHF             0.000       0.000       0.000       0.000       0.000       0.000       0.000

  Specific indirect 99
    BWT
    PRGBP
    BMI
    MEDUC
    CIG0
    OTHF             0.000       0.000       0.000       0.000       0.000       0.000       0.000

  Specific indirect 100
    BWT
    PRGBP
    BMI
    MEDUC
    SOCADV
    OTHF             0.000       0.000       0.000       0.000       0.000       0.000       0.000

  Specific indirect 101
    BWT
    PRGBP
    BMI
    CIG0
    SOCADV
    OTHF             0.000       0.000       0.000       0.000       0.000       0.000       0.000

  Specific indirect 102
    BWT
    PRGBP
    BMI
    MAGE
    CIG0
    OTHF             0.000       0.000       0.000       0.000       0.000       0.000       0.000

  Specific indirect 103
    BWT
    PRGBP
    BMI
    MAGE
    SOCADV
    OTHF             0.000       0.000       0.000       0.000       0.000       0.000       0.000

  Specific indirect 104
    BWT
    PRGDM
    PAYER
    FEDUC
    FAGE
    OTHF             0.000       0.000       0.000       0.000       0.000       0.000       0.000

  Specific indirect 105
    BWT
    PRGDM
    PAYER
    FEDUC
    SOCADV
    OTHF             0.000       0.000       0.000       0.000       0.000       0.000       0.000

  Specific indirect 106
    BWT
    PRGDM
    PAYER
    FAGE
    SOCADV
    OTHF             0.000       0.000       0.000       0.000       0.000       0.000       0.000

  Specific indirect 107
    BWT
    PRGDM
    MEDUC
    CIG0
    SOCADV
    OTHF             0.000       0.000       0.000       0.000       0.000       0.000       0.000

  Specific indirect 108
    BWT
    PRGDM
    WIC
    MEDUC
    CIG0
    OTHF             0.000       0.000       0.000       0.000       0.000       0.000       0.000

  Specific indirect 109
    BWT
    PRGDM
    WIC
    MEDUC
    SOCADV
    OTHF             0.000       0.000       0.000       0.000       0.000       0.000       0.000

  Specific indirect 110
    BWT
    PRGDM
    WIC
    MAGE
    CIG0
    OTHF             0.000       0.000       0.000       0.000       0.000       0.000       0.000

  Specific indirect 111
    BWT
    PRGDM
    WIC
    MAGE
    SOCADV
    OTHF             0.000       0.000       0.000       0.000       0.000       0.000       0.000

  Specific indirect 112
    BWT
    PRGDM
    MAGE
    CIG0
    SOCADV
    OTHF             0.000       0.000       0.000       0.000       0.000       0.000       0.000

  Specific indirect 113
    BWT
    PRGDM
    BMI
    MEDUC
    CIG0
    OTHF             0.000       0.000       0.000       0.000       0.000       0.000       0.000

  Specific indirect 114
    BWT
    PRGDM
    BMI
    MEDUC
    SOCADV
    OTHF             0.000       0.000       0.000       0.000       0.000       0.000       0.000

  Specific indirect 115
    BWT
    PRGDM
    BMI
    CIG0
    SOCADV
    OTHF             0.000       0.000       0.000       0.000       0.000       0.000       0.000

  Specific indirect 116
    BWT
    PRGDM
    BMI
    MAGE
    CIG0
    OTHF             0.000       0.000       0.000       0.000       0.000       0.000       0.000

  Specific indirect 117
    BWT
    PRGDM
    BMI
    MAGE
    SOCADV
    OTHF             0.000       0.000       0.000       0.000       0.000       0.000       0.000

  Specific indirect 118
    BWT
    BMI
    MEDUC
    CIG0
    SOCADV
    OTHF             0.000       0.000       0.000       0.000       0.000       0.000       0.000

  Specific indirect 119
    BWT
    BMI
    MAGE
    CIG0
    SOCADV
    OTHF             0.000       0.000       0.000       0.000       0.000       0.000       0.000

  Specific indirect 120
    BWT
    PRECAREM
    PAYER
    FEDUC
    FAGE
    OTHF             0.000       0.000       0.000       0.000       0.000       0.000       0.000

  Specific indirect 121
    BWT
    PRECAREM
    PAYER
    FEDUC
    SOCADV
    OTHF             0.000       0.000       0.000       0.000       0.000       0.000       0.000

  Specific indirect 122
    BWT
    PRECAREM
    PAYER
    FAGE
    SOCADV
    OTHF             0.000       0.000       0.000       0.000       0.000       0.000       0.000

  Specific indirect 123
    BWT
    PRECAREM
    MEDUC
    CIG0
    SOCADV
    OTHF             0.000       0.000       0.000       0.000       0.000       0.000       0.000

  Specific indirect 124
    BWT
    PRECAREM
    WIC
    MEDUC
    CIG0
    OTHF             0.000       0.000       0.000       0.000       0.000       0.000       0.000

  Specific indirect 125
    BWT
    PRECAREM
    WIC
    MEDUC
    SOCADV
    OTHF             0.000       0.000       0.000       0.000       0.000       0.000       0.000

  Specific indirect 126
    BWT
    PRECAREM
    WIC
    MAGE
    CIG0
    OTHF             0.000       0.000       0.000       0.000       0.000       0.000       0.000

  Specific indirect 127
    BWT
    PRECAREM
    WIC
    MAGE
    SOCADV
    OTHF             0.000       0.000       0.000       0.000       0.000       0.000       0.000

  Specific indirect 128
    BWT
    PRECAREM
    MAGE
    CIG0
    SOCADV
    OTHF             0.000       0.000       0.000       0.000       0.000       0.000       0.000

  Specific indirect 129
    BWT
    PRECAREM
    BMI
    MEDUC
    CIG0
    OTHF             0.000       0.000       0.000       0.000       0.000       0.000       0.000

  Specific indirect 130
    BWT
    PRECAREM
    BMI
    MEDUC
    SOCADV
    OTHF             0.000       0.000       0.000       0.000       0.000       0.000       0.000

  Specific indirect 131
    BWT
    PRECAREM
    BMI
    CIG0
    SOCADV
    OTHF             0.000       0.000       0.000       0.000       0.000       0.000       0.000

  Specific indirect 132
    BWT
    PRECAREM
    BMI
    MAGE
    CIG0
    OTHF             0.000       0.000       0.000       0.000       0.000       0.000       0.000

  Specific indirect 133
    BWT
    PRECAREM
    BMI
    MAGE
    SOCADV
    OTHF             0.000       0.000       0.000       0.000       0.000       0.000       0.000

  Specific indirect 134
    BWT
    PRGBP
    PAYER
    FEDUC
    FAGE
    SOCADV
    OTHF             0.000       0.000       0.000       0.000       0.000       0.000       0.000

  Specific indirect 135
    BWT
    PRGBP
    WIC
    MEDUC
    CIG0
    SOCADV
    OTHF             0.000       0.000       0.000       0.000       0.000       0.000       0.000

  Specific indirect 136
    BWT
    PRGBP
    WIC
    MAGE
    CIG0
    SOCADV
    OTHF             0.000       0.000       0.000       0.000       0.000       0.000       0.000

  Specific indirect 137
    BWT
    PRGBP
    BMI
    MEDUC
    CIG0
    SOCADV
    OTHF             0.000       0.000       0.000       0.000       0.000       0.000       0.000

  Specific indirect 138
    BWT
    PRGBP
    BMI
    MAGE
    CIG0
    SOCADV
    OTHF             0.000       0.000       0.000       0.000       0.000       0.000       0.000

  Specific indirect 139
    BWT
    PRGDM
    PAYER
    FEDUC
    FAGE
    SOCADV
    OTHF             0.000       0.000       0.000       0.000       0.000       0.000       0.000

  Specific indirect 140
    BWT
    PRGDM
    WIC
    MEDUC
    CIG0
    SOCADV
    OTHF             0.000       0.000       0.000       0.000       0.000       0.000       0.000

  Specific indirect 141
    BWT
    PRGDM
    WIC
    MAGE
    CIG0
    SOCADV
    OTHF             0.000       0.000       0.000       0.000       0.000       0.000       0.000

  Specific indirect 142
    BWT
    PRGDM
    BMI
    MEDUC
    CIG0
    SOCADV
    OTHF             0.000       0.000       0.000       0.000       0.000       0.000       0.000

  Specific indirect 143
    BWT
    PRGDM
    BMI
    MAGE
    CIG0
    SOCADV
    OTHF             0.000       0.000       0.000       0.000       0.000       0.000       0.000

  Specific indirect 144
    BWT
    PRECAREM
    PAYER
    FEDUC
    FAGE
    SOCADV
    OTHF             0.000       0.000       0.000       0.000       0.000       0.000       0.000

  Specific indirect 145
    BWT
    PRECAREM
    WIC
    MEDUC
    CIG0
    SOCADV
    OTHF             0.000       0.000       0.000       0.000       0.000       0.000       0.000

  Specific indirect 146
    BWT
    PRECAREM
    WIC
    MAGE
    CIG0
    SOCADV
    OTHF             0.000       0.000       0.000       0.000       0.000       0.000       0.000

  Specific indirect 147
    BWT
    PRECAREM
    BMI
    MEDUC
    CIG0
    SOCADV
    OTHF             0.000       0.000       0.000       0.000       0.000       0.000       0.000

  Specific indirect 148
    BWT
    PRECAREM
    BMI
    MAGE
    CIG0
    SOCADV
    OTHF             0.000       0.000       0.000       0.000       0.000       0.000       0.000

  Direct
    BWT
    OTHF            -0.083      -0.082      -0.082      -0.079      -0.076      -0.075      -0.074


Effects from SOCADV to BWT

  Total              0.057       0.058       0.059       0.062       0.065       0.066       0.067
  Total indirect    -0.029      -0.024      -0.021      -0.007       0.007       0.010       0.015

  Specific indirect 1
    BWT
    PAYER
    SOCADV          -0.008      -0.006      -0.005       0.000       0.006       0.007       0.009

  Specific indirect 2
    BWT
    MEDUC
    SOCADV          -0.033      -0.031      -0.029      -0.023      -0.017      -0.016      -0.014

  Specific indirect 3
    BWT
    CIG0
    SOCADV           0.034       0.035       0.035       0.038       0.041       0.042       0.043

  Specific indirect 4
    BWT
    WIC
    SOCADV          -0.016      -0.014      -0.013      -0.008      -0.004      -0.003      -0.001

  Specific indirect 5
    BWT
    PRGBP
    SOCADV           0.023       0.025       0.026       0.032       0.037       0.038       0.040

  Specific indirect 6
    BWT
    PRGDM
    SOCADV           0.000       0.000       0.000       0.000       0.001       0.001       0.001

  Specific indirect 7
    BWT
    FAGE
    SOCADV          -0.011      -0.011      -0.010      -0.008      -0.007      -0.006      -0.006

  Specific indirect 8
    BWT
    MAGE
    SOCADV          -0.030      -0.029      -0.028      -0.025      -0.022      -0.022      -0.021

  Specific indirect 9
    BWT
    MHT
    SOCADV           0.034       0.034       0.034       0.035       0.036       0.036       0.036

  Specific indirect 10
    BWT
    BMI
    SOCADV          -0.093      -0.091      -0.090      -0.086      -0.082      -0.082      -0.080

  Specific indirect 11
    BWT
    PRECAREM
    SOCADV           0.000       0.000       0.000       0.000       0.000       0.000       0.000

  Specific indirect 12
    BWT
    PAYER
    FEDUC
    SOCADV          -0.001       0.000       0.000       0.000       0.000       0.000       0.001

  Specific indirect 13
    BWT
    PAYER
    FAGE
    SOCADV           0.000       0.000       0.000       0.000       0.000       0.000       0.000

  Specific indirect 14
    BWT
    MEDUC
    CIG0
    SOCADV          -0.001      -0.001      -0.001      -0.001      -0.001      -0.001      -0.001

  Specific indirect 15
    BWT
    WIC
    MEDUC
    SOCADV           0.000       0.000       0.000       0.000       0.001       0.001       0.001

  Specific indirect 16
    BWT
    WIC
    MAGE
    SOCADV          -0.001      -0.001      -0.001       0.000       0.000       0.000       0.000

  Specific indirect 17
    BWT
    PRGBP
    PAYER
    SOCADV          -0.010      -0.009      -0.009      -0.007      -0.005      -0.005      -0.004

  Specific indirect 18
    BWT
    PRGBP
    MEDUC
    SOCADV          -0.010      -0.010      -0.009      -0.007      -0.005      -0.005      -0.004

  Specific indirect 19
    BWT
    PRGBP
    CIG0
    SOCADV           0.000       0.000       0.000       0.001       0.002       0.002       0.002

  Specific indirect 20
    BWT
    PRGBP
    WIC
    SOCADV          -0.008      -0.007      -0.007      -0.005      -0.004      -0.004      -0.003

  Specific indirect 21
    BWT
    PRGBP
    FAGE
    SOCADV           0.002       0.002       0.002       0.002       0.003       0.003       0.003

  Specific indirect 22
    BWT
    PRGBP
    MAGE
    SOCADV          -0.008      -0.007      -0.007      -0.006      -0.005      -0.005      -0.005

  Specific indirect 23
    BWT
    PRGBP
    MHT
    SOCADV          -0.001      -0.001      -0.001      -0.001      -0.001      -0.001       0.000

  Specific indirect 24
    BWT
    PRGBP
    BMI
    SOCADV           0.018       0.018       0.018       0.019       0.020       0.020       0.020

  Specific indirect 25
    BWT
    PRGDM
    PAYER
    SOCADV           0.000       0.000       0.000       0.000       0.000       0.000       0.000

  Specific indirect 26
    BWT
    PRGDM
    MEDUC
    SOCADV           0.000       0.000       0.000       0.000       0.000       0.000       0.000

  Specific indirect 27
    BWT
    PRGDM
    CIG0
    SOCADV           0.000       0.000       0.000       0.000       0.000       0.001       0.001

  Specific indirect 28
    BWT
    PRGDM
    WIC
    SOCADV           0.000       0.000       0.000       0.000       0.000       0.000       0.000

  Specific indirect 29
    BWT
    PRGDM
    FAGE
    SOCADV           0.000       0.000       0.000       0.000       0.000       0.000       0.000

  Specific indirect 30
    BWT
    PRGDM
    MAGE
    SOCADV          -0.002      -0.002      -0.002      -0.002      -0.001      -0.001      -0.001

  Specific indirect 31
    BWT
    PRGDM
    MHT
    SOCADV           0.000       0.000       0.000       0.000       0.000       0.000       0.000

  Specific indirect 32
    BWT
    PRGDM
    BMI
    SOCADV           0.001       0.001       0.001       0.001       0.002       0.002       0.002

  Specific indirect 33
    BWT
    MAGE
    CIG0
    SOCADV           0.000       0.000       0.000       0.000       0.000       0.000       0.000

  Specific indirect 34
    BWT
    BMI
    MEDUC
    SOCADV           0.025       0.026       0.026       0.029       0.031       0.031       0.032

  Specific indirect 35
    BWT
    BMI
    CIG0
    SOCADV           0.001       0.001       0.001       0.001       0.002       0.002       0.002

  Specific indirect 36
    BWT
    BMI
    MAGE
    SOCADV           0.024       0.025       0.025       0.026       0.027       0.027       0.027

  Specific indirect 37
    BWT
    PRECAREM
    PAYER
    SOCADV           0.000       0.000       0.000       0.000       0.000       0.000       0.000

  Specific indirect 38
    BWT
    PRECAREM
    MEDUC
    SOCADV           0.000       0.000       0.000       0.000       0.000       0.000       0.000

  Specific indirect 39
    BWT
    PRECAREM
    CIG0
    SOCADV           0.000       0.000       0.000       0.000       0.000       0.000       0.000

  Specific indirect 40
    BWT
    PRECAREM
    WIC
    SOCADV           0.000       0.000       0.000       0.000       0.000       0.000       0.000

  Specific indirect 41
    BWT
    PRECAREM
    MAGE
    SOCADV           0.000       0.000       0.000       0.000       0.000       0.000       0.000

  Specific indirect 42
    BWT
    PRECAREM
    BMI
    SOCADV           0.000       0.000       0.000       0.000       0.000       0.000       0.000

  Specific indirect 43
    BWT
    PAYER
    FEDUC
    FAGE
    SOCADV           0.000       0.000       0.000       0.000       0.000       0.000       0.000

  Specific indirect 44
    BWT
    WIC
    MEDUC
    CIG0
    SOCADV           0.000       0.000       0.000       0.000       0.000       0.000       0.000

  Specific indirect 45
    BWT
    WIC
    MAGE
    CIG0
    SOCADV           0.000       0.000       0.000       0.000       0.000       0.000       0.000

  Specific indirect 46
    BWT
    PRGBP
    PAYER
    FEDUC
    SOCADV           0.000       0.000       0.000       0.000       0.001       0.001       0.001

  Specific indirect 47
    BWT
    PRGBP
    PAYER
    FAGE
    SOCADV           0.000       0.000       0.000       0.000       0.000       0.000       0.000

  Specific indirect 48
    BWT
    PRGBP
    MEDUC
    CIG0
    SOCADV           0.000       0.000       0.000       0.000       0.000       0.000       0.000

  Specific indirect 49
    BWT
    PRGBP
    WIC
    MEDUC
    SOCADV           0.000       0.000       0.000       0.000       0.000       0.000       0.000

  Specific indirect 50
    BWT
    PRGBP
    WIC
    MAGE
    SOCADV           0.000       0.000       0.000       0.000       0.000       0.000       0.000

  Specific indirect 51
    BWT
    PRGBP
    MAGE
    CIG0
    SOCADV           0.000       0.000       0.000       0.000       0.000       0.000       0.000

  Specific indirect 52
    BWT
    PRGBP
    BMI
    MEDUC
    SOCADV          -0.007      -0.007      -0.007      -0.006      -0.006      -0.006      -0.006

  Specific indirect 53
    BWT
    PRGBP
    BMI
    CIG0
    SOCADV           0.000       0.000       0.000       0.000       0.000       0.000       0.000

  Specific indirect 54
    BWT
    PRGBP
    BMI
    MAGE
    SOCADV          -0.006      -0.006      -0.006      -0.006      -0.005      -0.005      -0.005

  Specific indirect 55
    BWT
    PRGDM
    PAYER
    FEDUC
    SOCADV           0.000       0.000       0.000       0.000       0.000       0.000       0.000

  Specific indirect 56
    BWT
    PRGDM
    PAYER
    FAGE
    SOCADV           0.000       0.000       0.000       0.000       0.000       0.000       0.000

  Specific indirect 57
    BWT
    PRGDM
    MEDUC
    CIG0
    SOCADV           0.000       0.000       0.000       0.000       0.000       0.000       0.000

  Specific indirect 58
    BWT
    PRGDM
    WIC
    MEDUC
    SOCADV           0.000       0.000       0.000       0.000       0.000       0.000       0.000

  Specific indirect 59
    BWT
    PRGDM
    WIC
    MAGE
    SOCADV           0.000       0.000       0.000       0.000       0.000       0.000       0.000

  Specific indirect 60
    BWT
    PRGDM
    MAGE
    CIG0
    SOCADV           0.000       0.000       0.000       0.000       0.000       0.000       0.000

  Specific indirect 61
    BWT
    PRGDM
    BMI
    MEDUC
    SOCADV          -0.001      -0.001      -0.001       0.000       0.000       0.000       0.000

  Specific indirect 62
    BWT
    PRGDM
    BMI
    CIG0
    SOCADV           0.000       0.000       0.000       0.000       0.000       0.000       0.000

  Specific indirect 63
    BWT
    PRGDM
    BMI
    MAGE
    SOCADV          -0.001      -0.001      -0.001       0.000       0.000       0.000       0.000

  Specific indirect 64
    BWT
    BMI
    MEDUC
    CIG0
    SOCADV           0.001       0.001       0.001       0.001       0.001       0.001       0.001

  Specific indirect 65
    BWT
    BMI
    MAGE
    CIG0
    SOCADV           0.000       0.000       0.000       0.000       0.000       0.000       0.000

  Specific indirect 66
    BWT
    PRECAREM
    PAYER
    FEDUC
    SOCADV           0.000       0.000       0.000       0.000       0.000       0.000       0.000

  Specific indirect 67
    BWT
    PRECAREM
    PAYER
    FAGE
    SOCADV           0.000       0.000       0.000       0.000       0.000       0.000       0.000

  Specific indirect 68
    BWT
    PRECAREM
    MEDUC
    CIG0
    SOCADV           0.000       0.000       0.000       0.000       0.000       0.000       0.000

  Specific indirect 69
    BWT
    PRECAREM
    WIC
    MEDUC
    SOCADV           0.000       0.000       0.000       0.000       0.000       0.000       0.000

  Specific indirect 70
    BWT
    PRECAREM
    WIC
    MAGE
    SOCADV           0.000       0.000       0.000       0.000       0.000       0.000       0.000

  Specific indirect 71
    BWT
    PRECAREM
    MAGE
    CIG0
    SOCADV           0.000       0.000       0.000       0.000       0.000       0.000       0.000

  Specific indirect 72
    BWT
    PRECAREM
    BMI
    MEDUC
    SOCADV           0.000       0.000       0.000       0.000       0.000       0.000       0.000

  Specific indirect 73
    BWT
    PRECAREM
    BMI
    CIG0
    SOCADV           0.000       0.000       0.000       0.000       0.000       0.000       0.000

  Specific indirect 74
    BWT
    PRECAREM
    BMI
    MAGE
    SOCADV           0.000       0.000       0.000       0.000       0.000       0.000       0.000

  Specific indirect 75
    BWT
    PRGBP
    PAYER
    FEDUC
    FAGE
    SOCADV           0.000       0.000       0.000       0.000       0.000       0.000       0.000

  Specific indirect 76
    BWT
    PRGBP
    WIC
    MEDUC
    CIG0
    SOCADV           0.000       0.000       0.000       0.000       0.000       0.000       0.000

  Specific indirect 77
    BWT
    PRGBP
    WIC
    MAGE
    CIG0
    SOCADV           0.000       0.000       0.000       0.000       0.000       0.000       0.000

  Specific indirect 78
    BWT
    PRGBP
    BMI
    MEDUC
    CIG0
    SOCADV           0.000       0.000       0.000       0.000       0.000       0.000       0.000

  Specific indirect 79
    BWT
    PRGBP
    BMI
    MAGE
    CIG0
    SOCADV           0.000       0.000       0.000       0.000       0.000       0.000       0.000

  Specific indirect 80
    BWT
    PRGDM
    PAYER
    FEDUC
    FAGE
    SOCADV           0.000       0.000       0.000       0.000       0.000       0.000       0.000

  Specific indirect 81
    BWT
    PRGDM
    WIC
    MEDUC
    CIG0
    SOCADV           0.000       0.000       0.000       0.000       0.000       0.000       0.000

  Specific indirect 82
    BWT
    PRGDM
    WIC
    MAGE
    CIG0
    SOCADV           0.000       0.000       0.000       0.000       0.000       0.000       0.000

  Specific indirect 83
    BWT
    PRGDM
    BMI
    MEDUC
    CIG0
    SOCADV           0.000       0.000       0.000       0.000       0.000       0.000       0.000

  Specific indirect 84
    BWT
    PRGDM
    BMI
    MAGE
    CIG0
    SOCADV           0.000       0.000       0.000       0.000       0.000       0.000       0.000

  Specific indirect 85
    BWT
    PRECAREM
    PAYER
    FEDUC
    FAGE
    SOCADV           0.000       0.000       0.000       0.000       0.000       0.000       0.000

  Specific indirect 86
    BWT
    PRECAREM
    WIC
    MEDUC
    CIG0
    SOCADV           0.000       0.000       0.000       0.000       0.000       0.000       0.000

  Specific indirect 87
    BWT
    PRECAREM
    WIC
    MAGE
    CIG0
    SOCADV           0.000       0.000       0.000       0.000       0.000       0.000       0.000

  Specific indirect 88
    BWT
    PRECAREM
    BMI
    MEDUC
    CIG0
    SOCADV           0.000       0.000       0.000       0.000       0.000       0.000       0.000

  Specific indirect 89
    BWT
    PRECAREM
    BMI
    MAGE
    CIG0
    SOCADV           0.000       0.000       0.000       0.000       0.000       0.000       0.000

  Direct
    BWT
    SOCADV           0.044       0.050       0.053       0.069       0.085       0.088       0.095


Effects from CIG0 to BWT

  Total             -0.085      -0.084      -0.083      -0.077      -0.072      -0.071      -0.069
  Total indirect    -0.007      -0.006      -0.006      -0.004      -0.002      -0.002      -0.001

  Specific indirect 1
    BWT
    MEDUC
    CIG0             0.001       0.001       0.001       0.002       0.002       0.002       0.002

  Specific indirect 2
    BWT
    PRGBP
    CIG0            -0.004      -0.004      -0.004      -0.002       0.000       0.000       0.001

  Specific indirect 3
    BWT
    PRGDM
    CIG0            -0.001      -0.001      -0.001      -0.001       0.000       0.000       0.000

  Specific indirect 4
    BWT
    MAGE
    CIG0            -0.001      -0.001      -0.001       0.000       0.000       0.000       0.000

  Specific indirect 5
    BWT
    BMI
    CIG0            -0.004      -0.004      -0.003      -0.003      -0.002      -0.001      -0.001

  Specific indirect 6
    BWT
    PRECAREM
    CIG0             0.000       0.000       0.000       0.000       0.000       0.000       0.000

  Specific indirect 7
    BWT
    WIC
    MEDUC
    CIG0             0.000       0.000       0.000       0.000       0.000       0.000       0.000

  Specific indirect 8
    BWT
    WIC
    MAGE
    CIG0             0.000       0.000       0.000       0.000       0.000       0.000       0.000

  Specific indirect 9
    BWT
    PRGBP
    MEDUC
    CIG0             0.000       0.000       0.000       0.001       0.001       0.001       0.001

  Specific indirect 10
    BWT
    PRGBP
    MAGE
    CIG0             0.000       0.000       0.000       0.000       0.000       0.000       0.000

  Specific indirect 11
    BWT
    PRGBP
    BMI
    CIG0             0.000       0.000       0.000       0.001       0.001       0.001       0.001

  Specific indirect 12
    BWT
    PRGDM
    MEDUC
    CIG0             0.000       0.000       0.000       0.000       0.000       0.000       0.000

  Specific indirect 13
    BWT
    PRGDM
    MAGE
    CIG0             0.000       0.000       0.000       0.000       0.000       0.000       0.000

  Specific indirect 14
    BWT
    PRGDM
    BMI
    CIG0             0.000       0.000       0.000       0.000       0.000       0.000       0.000

  Specific indirect 15
    BWT
    BMI
    MEDUC
    CIG0            -0.002      -0.002      -0.002      -0.002      -0.002      -0.002      -0.002

  Specific indirect 16
    BWT
    BMI
    MAGE
    CIG0             0.000       0.000       0.000       0.000       0.001       0.001       0.001

  Specific indirect 17
    BWT
    PRECAREM
    MEDUC
    CIG0             0.000       0.000       0.000       0.000       0.000       0.000       0.000

  Specific indirect 18
    BWT
    PRECAREM
    MAGE
    CIG0             0.000       0.000       0.000       0.000       0.000       0.000       0.000

  Specific indirect 19
    BWT
    PRECAREM
    BMI
    CIG0             0.000       0.000       0.000       0.000       0.000       0.000       0.000

  Specific indirect 20
    BWT
    PRGBP
    WIC
    MEDUC
    CIG0             0.000       0.000       0.000       0.000       0.000       0.000       0.000

  Specific indirect 21
    BWT
    PRGBP
    WIC
    MAGE
    CIG0             0.000       0.000       0.000       0.000       0.000       0.000       0.000

  Specific indirect 22
    BWT
    PRGBP
    BMI
    MEDUC
    CIG0             0.000       0.000       0.000       0.000       0.000       0.000       0.001

  Specific indirect 23
    BWT
    PRGBP
    BMI
    MAGE
    CIG0             0.000       0.000       0.000       0.000       0.000       0.000       0.000

  Specific indirect 24
    BWT
    PRGDM
    WIC
    MEDUC
    CIG0             0.000       0.000       0.000       0.000       0.000       0.000       0.000

  Specific indirect 25
    BWT
    PRGDM
    WIC
    MAGE
    CIG0             0.000       0.000       0.000       0.000       0.000       0.000       0.000

  Specific indirect 26
    BWT
    PRGDM
    BMI
    MEDUC
    CIG0             0.000       0.000       0.000       0.000       0.000       0.000       0.000

  Specific indirect 27
    BWT
    PRGDM
    BMI
    MAGE
    CIG0             0.000       0.000       0.000       0.000       0.000       0.000       0.000

  Specific indirect 28
    BWT
    PRECAREM
    WIC
    MEDUC
    CIG0             0.000       0.000       0.000       0.000       0.000       0.000       0.000

  Specific indirect 29
    BWT
    PRECAREM
    WIC
    MAGE
    CIG0             0.000       0.000       0.000       0.000       0.000       0.000       0.000

  Specific indirect 30
    BWT
    PRECAREM
    BMI
    MEDUC
    CIG0             0.000       0.000       0.000       0.000       0.000       0.000       0.000

  Specific indirect 31
    BWT
    PRECAREM
    BMI
    MAGE
    CIG0             0.000       0.000       0.000       0.000       0.000       0.000       0.000

  Direct
    BWT
    CIG0            -0.082      -0.079      -0.079      -0.073      -0.068      -0.067      -0.065


Effects from MAGE to BWT

  Total             -0.026      -0.025      -0.024      -0.020      -0.016      -0.015      -0.013
  Total indirect     0.013       0.014       0.014       0.016       0.018       0.018       0.019

  Specific indirect 1
    BWT
    WIC
    MAGE            -0.001      -0.001      -0.001      -0.001       0.000       0.000       0.000

  Specific indirect 2
    BWT
    PRGBP
    MAGE            -0.011      -0.011      -0.010      -0.009      -0.008      -0.007      -0.007

  Specific indirect 3
    BWT
    PRGDM
    MAGE            -0.003      -0.003      -0.003      -0.002      -0.001      -0.001      -0.001

  Specific indirect 4
    BWT
    BMI
    MAGE             0.035       0.035       0.035       0.037       0.038       0.038       0.038

  Specific indirect 5
    BWT
    PRECAREM
    MAGE             0.000       0.000       0.000       0.000       0.000       0.000       0.000

  Specific indirect 6
    BWT
    PRGBP
    WIC
    MAGE            -0.001      -0.001      -0.001       0.000       0.000       0.000       0.000

  Specific indirect 7
    BWT
    PRGBP
    BMI
    MAGE            -0.008      -0.008      -0.008      -0.008      -0.008      -0.008      -0.008

  Specific indirect 8
    BWT
    PRGDM
    WIC
    MAGE             0.000       0.000       0.000       0.000       0.000       0.000       0.000

  Specific indirect 9
    BWT
    PRGDM
    BMI
    MAGE            -0.001      -0.001      -0.001      -0.001       0.000       0.000       0.000

  Specific indirect 10
    BWT
    PRECAREM
    WIC
    MAGE             0.000       0.000       0.000       0.000       0.000       0.000       0.000

  Specific indirect 11
    BWT
    PRECAREM
    BMI
    MAGE             0.000       0.000       0.000       0.000       0.000       0.000       0.000

  Direct
    BWT
    MAGE            -0.043      -0.041      -0.040      -0.036      -0.031      -0.030      -0.029


Effects from FAGE to BWT

  Total             -0.016      -0.014      -0.014      -0.011      -0.008      -0.007      -0.006
  Total indirect     0.003       0.003       0.003       0.004       0.005       0.005       0.006

  Specific indirect 1
    BWT
    PAYER
    FAGE             0.000       0.000       0.000       0.000       0.000       0.000       0.000

  Specific indirect 2
    BWT
    PRGBP
    FAGE             0.003       0.003       0.003       0.004       0.005       0.006       0.006

  Specific indirect 3
    BWT
    PRGDM
    FAGE             0.000       0.000       0.000       0.000       0.000       0.000       0.000

  Specific indirect 4
    BWT
    PAYER
    FEDUC
    FAGE             0.000       0.000       0.000       0.000       0.000       0.000       0.000

  Specific indirect 5
    BWT
    PRGBP
    PAYER
    FAGE             0.000       0.000       0.000       0.000       0.000       0.000       0.000

  Specific indirect 6
    BWT
    PRGDM
    PAYER
    FAGE             0.000       0.000       0.000       0.000       0.000       0.000       0.000

  Specific indirect 7
    BWT
    PRECAREM
    PAYER
    FAGE             0.000       0.000       0.000       0.000       0.000       0.000       0.000

  Specific indirect 8
    BWT
    PRGBP
    PAYER
    FEDUC
    FAGE             0.000       0.000       0.000       0.000       0.000       0.000       0.000

  Specific indirect 9
    BWT
    PRGDM
    PAYER
    FEDUC
    FAGE             0.000       0.000       0.000       0.000       0.000       0.000       0.000

  Specific indirect 10
    BWT
    PRECAREM
    PAYER
    FEDUC
    FAGE             0.000       0.000       0.000       0.000       0.000       0.000       0.000

  Direct
    BWT
    FAGE            -0.020      -0.019      -0.018      -0.015      -0.012      -0.011      -0.010


Effects from MEDUC to BWT

  Total             -0.021      -0.018      -0.017      -0.010      -0.003      -0.002       0.001
  Total indirect     0.015       0.016       0.016       0.019       0.022       0.023       0.024

  Specific indirect 1
    BWT
    WIC
    MEDUC            0.000       0.000       0.000       0.000       0.001       0.001       0.001

  Specific indirect 2
    BWT
    PRGBP
    MEDUC           -0.013      -0.012      -0.011      -0.009      -0.006      -0.006      -0.005

  Specific indirect 3
    BWT
    PRGDM
    MEDUC            0.000       0.000       0.000       0.000       0.000       0.000       0.000

  Specific indirect 4
    BWT
    BMI
    MEDUC            0.032       0.032       0.033       0.035       0.038       0.038       0.039

  Specific indirect 5
    BWT
    PRECAREM
    MEDUC            0.000       0.000       0.000       0.000       0.000       0.000       0.000

  Specific indirect 6
    BWT
    PRGBP
    WIC
    MEDUC            0.000       0.000       0.000       0.000       0.000       0.000       0.000

  Specific indirect 7
    BWT
    PRGBP
    BMI
    MEDUC           -0.009      -0.008      -0.008      -0.008      -0.007      -0.007      -0.007

  Specific indirect 8
    BWT
    PRGDM
    WIC
    MEDUC            0.000       0.000       0.000       0.000       0.000       0.000       0.000

  Specific indirect 9
    BWT
    PRGDM
    BMI
    MEDUC           -0.001      -0.001      -0.001      -0.001       0.000       0.000       0.000

  Specific indirect 10
    BWT
    PRECAREM
    WIC
    MEDUC            0.000       0.000       0.000       0.000       0.000       0.000       0.000

  Specific indirect 11
    BWT
    PRECAREM
    BMI
    MEDUC            0.000       0.000       0.000       0.000       0.000       0.000       0.000

  Direct
    BWT
    MEDUC           -0.041      -0.038      -0.037      -0.029      -0.021      -0.020      -0.017


Effects from FEDUC to BWT

  Total              0.000       0.000       0.000       0.001       0.001       0.001       0.001
  Total indirect     0.000       0.000       0.000       0.001       0.001       0.001       0.001

  Specific indirect 1
    BWT
    PAYER
    FEDUC           -0.001      -0.001       0.000       0.000       0.000       0.001       0.001

  Specific indirect 2
    BWT
    PRGBP
    PAYER
    FEDUC            0.000       0.000       0.000       0.001       0.001       0.001       0.001

  Specific indirect 3
    BWT
    PRGDM
    PAYER
    FEDUC            0.000       0.000       0.000       0.000       0.000       0.000       0.000

  Specific indirect 4
    BWT
    PRECAREM
    PAYER
    FEDUC            0.000       0.000       0.000       0.000       0.000       0.000       0.000


Effects from MHT to BWT

  Total              0.188       0.188       0.189       0.191       0.192       0.193       0.193
  Total indirect    -0.004      -0.004      -0.003      -0.003      -0.002      -0.002      -0.002

  Specific indirect 1
    BWT
    PRGBP
    MHT             -0.005      -0.004      -0.004      -0.004      -0.003      -0.003      -0.003

  Specific indirect 2
    BWT
    PRGDM
    MHT              0.000       0.001       0.001       0.001       0.001       0.001       0.001

  Direct
    BWT
    MHT              0.190       0.191       0.191       0.193       0.195       0.196       0.196


Effects from BMI to BWT

  Total              0.115       0.116       0.117       0.120       0.122       0.123       0.124
  Total indirect    -0.039      -0.038      -0.038      -0.037      -0.035      -0.035      -0.035

  Specific indirect 1
    BWT
    PRGBP
    BMI             -0.036      -0.036      -0.035      -0.034      -0.033      -0.033      -0.033

  Specific indirect 2
    BWT
    PRGDM
    BMI             -0.004      -0.003      -0.003      -0.002      -0.002      -0.001      -0.001

  Specific indirect 3
    BWT
    PRECAREM
    BMI              0.000       0.000       0.000       0.000       0.000       0.000       0.000

  Direct
    BWT
    BMI              0.152       0.153       0.153       0.156       0.159       0.160       0.161


Effects from PAYER to BWT

  Total             -0.019      -0.016      -0.015      -0.008      -0.001       0.000       0.002
  Total indirect    -0.012      -0.011      -0.011      -0.008      -0.006      -0.006      -0.005

  Specific indirect 1
    BWT
    PRGBP
    PAYER           -0.012      -0.011      -0.011      -0.008      -0.006      -0.006      -0.005

  Specific indirect 2
    BWT
    PRGDM
    PAYER            0.000       0.000       0.000       0.000       0.000       0.000       0.000

  Specific indirect 3
    BWT
    PRECAREM
    PAYER            0.000       0.000       0.000       0.000       0.000       0.000       0.001

  Direct
    BWT
    PAYER           -0.010      -0.008      -0.007       0.000       0.007       0.009       0.011


Effects from WIC to BWT

  Total              0.009       0.012       0.013       0.020       0.026       0.028       0.030
  Total indirect     0.004       0.005       0.006       0.008       0.010       0.010       0.011

  Specific indirect 1
    BWT
    PRGBP
    WIC              0.004       0.005       0.006       0.008       0.010       0.010       0.011

  Specific indirect 2
    BWT
    PRGDM
    WIC              0.000       0.000       0.000       0.000       0.000       0.000       0.000

  Specific indirect 3
    BWT
    PRECAREM
    WIC              0.000       0.000       0.000       0.000       0.000       0.000       0.000

  Direct
    BWT
    WIC              0.001       0.004       0.005       0.012       0.019       0.020       0.022


Effects from PRECAREM to BWT

  Total             -0.004      -0.004      -0.003      -0.001       0.000       0.001       0.002
  Total indirect     0.000       0.000       0.000       0.000       0.000       0.000       0.000

  Direct
    BWT
    PRECAREM        -0.004      -0.004      -0.003      -0.001       0.000       0.001       0.002


Effects from AFRAMM to OBGEST

  Total             -0.027      -0.026      -0.025      -0.022      -0.019      -0.018      -0.017
  Total indirect    -0.005      -0.004      -0.004      -0.001       0.001       0.002       0.002

  Specific indirect 1
    OBGEST
    PAYER
    AFRAMM           0.000       0.001       0.001       0.001       0.002       0.002       0.002

  Specific indirect 2
    OBGEST
    MEDUC
    AFRAMM           0.000       0.000       0.000       0.000       0.000       0.000       0.000

  Specific indirect 3
    OBGEST
    CIG0
    AFRAMM          -0.001      -0.001      -0.001       0.000       0.001       0.001       0.002

  Specific indirect 4
    OBGEST
    WIC
    AFRAMM           0.000       0.000       0.000       0.001       0.001       0.002       0.002

  Specific indirect 5
    OBGEST
    PRGBP
    AFRAMM          -0.008      -0.007      -0.007      -0.005      -0.003      -0.003      -0.002

  Specific indirect 6
    OBGEST
    PRGDM
    AFRAMM          -0.001      -0.001      -0.001       0.000       0.001       0.002       0.002

  Specific indirect 7
    OBGEST
    MAGE
    AFRAMM           0.000       0.000       0.000       0.000       0.000       0.000       0.000

  Specific indirect 8
    OBGEST
    MHT
    AFRAMM           0.000       0.000       0.000       0.000       0.000       0.000       0.000

  Specific indirect 9
    OBGEST
    BMI
    AFRAMM           0.000       0.000       0.000       0.001       0.001       0.001       0.001

  Specific indirect 10
    OBGEST
    PRECAREM
    AFRAMM           0.002       0.002       0.002       0.002       0.002       0.002       0.002

  Specific indirect 11
    OBGEST
    SOCADV
    AFRAMM          -0.007      -0.007      -0.007      -0.005      -0.004      -0.004      -0.004

  Specific indirect 12
    OBGEST
    PAYER
    SOCADV
    AFRAMM           0.000       0.000       0.001       0.001       0.001       0.001       0.001

  Specific indirect 13
    OBGEST
    MEDUC
    CIG0
    AFRAMM           0.000       0.000       0.000       0.000       0.000       0.000       0.000

  Specific indirect 14
    OBGEST
    MEDUC
    SOCADV
    AFRAMM           0.000       0.000       0.001       0.001       0.001       0.001       0.002

  Specific indirect 15
    OBGEST
    CIG0
    SOCADV
    AFRAMM           0.000       0.000       0.000       0.000       0.000       0.000       0.000

  Specific indirect 16
    OBGEST
    WIC
    MEDUC
    AFRAMM           0.000       0.000       0.000       0.000       0.000       0.000       0.000

  Specific indirect 17
    OBGEST
    WIC
    MAGE
    AFRAMM           0.000       0.000       0.000       0.000       0.000       0.000       0.000

  Specific indirect 18
    OBGEST
    WIC
    SOCADV
    AFRAMM           0.000       0.000       0.000       0.001       0.001       0.001       0.001

  Specific indirect 19
    OBGEST
    PRGBP
    PAYER
    AFRAMM           0.001       0.001       0.001       0.001       0.001       0.001       0.001

  Specific indirect 20
    OBGEST
    PRGBP
    MEDUC
    AFRAMM           0.000       0.000       0.000       0.000       0.000       0.000       0.000

  Specific indirect 21
    OBGEST
    PRGBP
    CIG0
    AFRAMM           0.000       0.000       0.000       0.001       0.001       0.001       0.001

  Specific indirect 22
    OBGEST
    PRGBP
    WIC
    AFRAMM           0.001       0.001       0.001       0.001       0.001       0.001       0.001

  Specific indirect 23
    OBGEST
    PRGBP
    MAGE
    AFRAMM           0.000       0.000       0.000       0.000       0.000       0.000       0.000

  Specific indirect 24
    OBGEST
    PRGBP
    MHT
    AFRAMM           0.000       0.000       0.000       0.000       0.000       0.000       0.000

  Specific indirect 25
    OBGEST
    PRGBP
    BMI
    AFRAMM          -0.001      -0.001      -0.001       0.000       0.000       0.000       0.000

  Specific indirect 26
    OBGEST
    PRGBP
    SOCADV
    AFRAMM          -0.004      -0.004      -0.004      -0.003      -0.003      -0.003      -0.002

  Specific indirect 27
    OBGEST
    PRGDM
    PAYER
    AFRAMM           0.000       0.000       0.000       0.000       0.000       0.000       0.000

  Specific indirect 28
    OBGEST
    PRGDM
    MEDUC
    AFRAMM           0.000       0.000       0.000       0.000       0.000       0.000       0.000

  Specific indirect 29
    OBGEST
    PRGDM
    CIG0
    AFRAMM           0.001       0.001       0.001       0.001       0.002       0.002       0.002

  Specific indirect 30
    OBGEST
    PRGDM
    WIC
    AFRAMM           0.000       0.000       0.000       0.000       0.000       0.000       0.000

  Specific indirect 31
    OBGEST
    PRGDM
    MAGE
    AFRAMM           0.000       0.000       0.000       0.000       0.000       0.000       0.000

  Specific indirect 32
    OBGEST
    PRGDM
    MHT
    AFRAMM           0.000       0.000       0.000       0.000       0.000       0.000       0.000

  Specific indirect 33
    OBGEST
    PRGDM
    BMI
    AFRAMM           0.000       0.000       0.000       0.000       0.000       0.000       0.000

  Specific indirect 34
    OBGEST
    PRGDM
    SOCADV
    AFRAMM          -0.001      -0.001      -0.001       0.000       0.000       0.000       0.000

  Specific indirect 35
    OBGEST
    FAGE
    SOCADV
    AFRAMM           0.000       0.000       0.000       0.000       0.000       0.000       0.000

  Specific indirect 36
    OBGEST
    MAGE
    CIG0
    AFRAMM           0.000       0.000       0.000       0.000       0.000       0.000       0.000

  Specific indirect 37
    OBGEST
    MAGE
    SOCADV
    AFRAMM           0.000       0.000       0.000       0.000       0.000       0.000       0.000

  Specific indirect 38
    OBGEST
    MHT
    SOCADV
    AFRAMM           0.000       0.000       0.000       0.000       0.000       0.000       0.000

  Specific indirect 39
    OBGEST
    BMI
    MEDUC
    AFRAMM           0.000       0.000       0.000       0.000       0.000       0.000       0.000

  Specific indirect 40
    OBGEST
    BMI
    CIG0
    AFRAMM           0.000       0.000       0.000       0.000       0.000       0.000       0.000

  Specific indirect 41
    OBGEST
    BMI
    MAGE
    AFRAMM           0.000       0.000       0.000       0.000       0.000       0.000       0.000

  Specific indirect 42
    OBGEST
    BMI
    SOCADV
    AFRAMM           0.002       0.002       0.002       0.003       0.003       0.003       0.003

  Specific indirect 43
    OBGEST
    PRECAREM
    PAYER
    AFRAMM           0.000       0.000       0.000       0.000       0.000       0.000       0.000

  Specific indirect 44
    OBGEST
    PRECAREM
    MEDUC
    AFRAMM           0.000       0.000       0.000       0.000       0.000       0.000       0.000

  Specific indirect 45
    OBGEST
    PRECAREM
    CIG0
    AFRAMM           0.000       0.000       0.000       0.000       0.000       0.000       0.000

  Specific indirect 46
    OBGEST
    PRECAREM
    WIC
    AFRAMM           0.000       0.000       0.000       0.000       0.000       0.000       0.000

  Specific indirect 47
    OBGEST
    PRECAREM
    MAGE
    AFRAMM           0.000       0.000       0.000       0.000       0.000       0.000       0.000

  Specific indirect 48
    OBGEST
    PRECAREM
    BMI
    AFRAMM           0.000       0.000       0.000       0.000       0.000       0.000       0.000

  Specific indirect 49
    OBGEST
    PRECAREM
    SOCADV
    AFRAMM           0.000       0.000       0.000       0.000       0.000       0.000       0.000

  Specific indirect 50
    OBGEST
    PAYER
    FEDUC
    SOCADV
    AFRAMM           0.000       0.000       0.000       0.000       0.000       0.000       0.000

  Specific indirect 51
    OBGEST
    PAYER
    FAGE
    SOCADV
    AFRAMM           0.000       0.000       0.000       0.000       0.000       0.000       0.000

  Specific indirect 52
    OBGEST
    MEDUC
    CIG0
    SOCADV
    AFRAMM           0.000       0.000       0.000       0.000       0.000       0.000       0.000

  Specific indirect 53
    OBGEST
    WIC
    MEDUC
    CIG0
    AFRAMM           0.000       0.000       0.000       0.000       0.000       0.000       0.000

  Specific indirect 54
    OBGEST
    WIC
    MEDUC
    SOCADV
    AFRAMM           0.000       0.000       0.000       0.000       0.000       0.000       0.000

  Specific indirect 55
    OBGEST
    WIC
    MAGE
    CIG0
    AFRAMM           0.000       0.000       0.000       0.000       0.000       0.000       0.000

  Specific indirect 56
    OBGEST
    WIC
    MAGE
    SOCADV
    AFRAMM           0.000       0.000       0.000       0.000       0.000       0.000       0.000

  Specific indirect 57
    OBGEST
    PRGBP
    PAYER
    SOCADV
    AFRAMM           0.000       0.000       0.001       0.001       0.001       0.001       0.001

  Specific indirect 58
    OBGEST
    PRGBP
    MEDUC
    CIG0
    AFRAMM           0.000       0.000       0.000       0.000       0.000       0.000       0.000

  Specific indirect 59
    OBGEST
    PRGBP
    MEDUC
    SOCADV
    AFRAMM           0.000       0.000       0.001       0.001       0.001       0.001       0.001

  Specific indirect 60
    OBGEST
    PRGBP
    CIG0
    SOCADV
    AFRAMM           0.000       0.000       0.000       0.000       0.000       0.000       0.000

  Specific indirect 61
    OBGEST
    PRGBP
    WIC
    MEDUC
    AFRAMM           0.000       0.000       0.000       0.000       0.000       0.000       0.000

  Specific indirect 62
    OBGEST
    PRGBP
    WIC
    MAGE
    AFRAMM           0.000       0.000       0.000       0.000       0.000       0.000       0.000

  Specific indirect 63
    OBGEST
    PRGBP
    WIC
    SOCADV
    AFRAMM           0.000       0.000       0.000       0.001       0.001       0.001       0.001

  Specific indirect 64
    OBGEST
    PRGBP
    FAGE
    SOCADV
    AFRAMM           0.000       0.000       0.000       0.000       0.000       0.000       0.000

  Specific indirect 65
    OBGEST
    PRGBP
    MAGE
    CIG0
    AFRAMM           0.000       0.000       0.000       0.000       0.000       0.000       0.000

  Specific indirect 66
    OBGEST
    PRGBP
    MAGE
    SOCADV
    AFRAMM           0.000       0.001       0.001       0.001       0.001       0.001       0.001

  Specific indirect 67
    OBGEST
    PRGBP
    MHT
    SOCADV
    AFRAMM           0.000       0.000       0.000       0.000       0.000       0.000       0.000

  Specific indirect 68
    OBGEST
    PRGBP
    BMI
    MEDUC
    AFRAMM           0.000       0.000       0.000       0.000       0.000       0.000       0.000

  Specific indirect 69
    OBGEST
    PRGBP
    BMI
    CIG0
    AFRAMM           0.000       0.000       0.000       0.000       0.000       0.000       0.000

  Specific indirect 70
    OBGEST
    PRGBP
    BMI
    MAGE
    AFRAMM           0.000       0.000       0.000       0.000       0.000       0.000       0.000

  Specific indirect 71
    OBGEST
    PRGBP
    BMI
    SOCADV
    AFRAMM          -0.002      -0.002      -0.002      -0.002      -0.002      -0.002      -0.002

  Specific indirect 72
    OBGEST
    PRGDM
    PAYER
    SOCADV
    AFRAMM           0.000       0.000       0.000       0.000       0.000       0.000       0.000

  Specific indirect 73
    OBGEST
    PRGDM
    MEDUC
    CIG0
    AFRAMM           0.000       0.000       0.000       0.000       0.000       0.000       0.000

  Specific indirect 74
    OBGEST
    PRGDM
    MEDUC
    SOCADV
    AFRAMM           0.000       0.000       0.000       0.000       0.000       0.000       0.000

  Specific indirect 75
    OBGEST
    PRGDM
    CIG0
    SOCADV
    AFRAMM           0.000       0.000       0.000       0.000       0.000       0.000       0.000

  Specific indirect 76
    OBGEST
    PRGDM
    WIC
    MEDUC
    AFRAMM           0.000       0.000       0.000       0.000       0.000       0.000       0.000

  Specific indirect 77
    OBGEST
    PRGDM
    WIC
    MAGE
    AFRAMM           0.000       0.000       0.000       0.000       0.000       0.000       0.000

  Specific indirect 78
    OBGEST
    PRGDM
    WIC
    SOCADV
    AFRAMM           0.000       0.000       0.000       0.000       0.000       0.000       0.000

  Specific indirect 79
    OBGEST
    PRGDM
    FAGE
    SOCADV
    AFRAMM           0.000       0.000       0.000       0.000       0.000       0.000       0.000

  Specific indirect 80
    OBGEST
    PRGDM
    MAGE
    CIG0
    AFRAMM           0.000       0.000       0.000       0.000       0.000       0.000       0.000

  Specific indirect 81
    OBGEST
    PRGDM
    MAGE
    SOCADV
    AFRAMM           0.001       0.001       0.001       0.001       0.001       0.001       0.001

  Specific indirect 82
    OBGEST
    PRGDM
    MHT
    SOCADV
    AFRAMM           0.000       0.000       0.000       0.000       0.000       0.000       0.000

  Specific indirect 83
    OBGEST
    PRGDM
    BMI
    MEDUC
    AFRAMM           0.000       0.000       0.000       0.000       0.000       0.000       0.000

  Specific indirect 84
    OBGEST
    PRGDM
    BMI
    CIG0
    AFRAMM           0.000       0.000       0.000       0.000       0.000       0.000       0.000

  Specific indirect 85
    OBGEST
    PRGDM
    BMI
    MAGE
    AFRAMM           0.000       0.000       0.000       0.000       0.000       0.000       0.000

  Specific indirect 86
    OBGEST
    PRGDM
    BMI
    SOCADV
    AFRAMM          -0.001      -0.001      -0.001      -0.001      -0.001      -0.001      -0.001

  Specific indirect 87
    OBGEST
    MAGE
    CIG0
    SOCADV
    AFRAMM           0.000       0.000       0.000       0.000       0.000       0.000       0.000

  Specific indirect 88
    OBGEST
    BMI
    MEDUC
    CIG0
    AFRAMM           0.000       0.000       0.000       0.000       0.000       0.000       0.000

  Specific indirect 89
    OBGEST
    BMI
    MEDUC
    SOCADV
    AFRAMM          -0.001      -0.001      -0.001      -0.001      -0.001      -0.001      -0.001

  Specific indirect 90
    OBGEST
    BMI
    CIG0
    SOCADV
    AFRAMM           0.000       0.000       0.000       0.000       0.000       0.000       0.000

  Specific indirect 91
    OBGEST
    BMI
    MAGE
    CIG0
    AFRAMM           0.000       0.000       0.000       0.000       0.000       0.000       0.000

  Specific indirect 92
    OBGEST
    BMI
    MAGE
    SOCADV
    AFRAMM          -0.001      -0.001      -0.001      -0.001      -0.001      -0.001      -0.001

  Specific indirect 93
    OBGEST
    PRECAREM
    PAYER
    SOCADV
    AFRAMM           0.000       0.000       0.000       0.000       0.000       0.000       0.000

  Specific indirect 94
    OBGEST
    PRECAREM
    MEDUC
    CIG0
    AFRAMM           0.000       0.000       0.000       0.000       0.000       0.000       0.000

  Specific indirect 95
    OBGEST
    PRECAREM
    MEDUC
    SOCADV
    AFRAMM           0.000       0.000       0.000       0.000       0.000       0.000       0.000

  Specific indirect 96
    OBGEST
    PRECAREM
    CIG0
    SOCADV
    AFRAMM           0.000       0.000       0.000       0.000       0.000       0.000       0.000

  Specific indirect 97
    OBGEST
    PRECAREM
    WIC
    MEDUC
    AFRAMM           0.000       0.000       0.000       0.000       0.000       0.000       0.000

  Specific indirect 98
    OBGEST
    PRECAREM
    WIC
    MAGE
    AFRAMM           0.000       0.000       0.000       0.000       0.000       0.000       0.000

  Specific indirect 99
    OBGEST
    PRECAREM
    WIC
    SOCADV
    AFRAMM           0.000       0.000       0.000       0.000       0.000       0.000       0.000

  Specific indirect 100
    OBGEST
    PRECAREM
    MAGE
    CIG0
    AFRAMM           0.000       0.000       0.000       0.000       0.000       0.000       0.000

  Specific indirect 101
    OBGEST
    PRECAREM
    MAGE
    SOCADV
    AFRAMM           0.000       0.000       0.000       0.000       0.000       0.000       0.000

  Specific indirect 102
    OBGEST
    PRECAREM
    BMI
    MEDUC
    AFRAMM           0.000       0.000       0.000       0.000       0.000       0.000       0.000

  Specific indirect 103
    OBGEST
    PRECAREM
    BMI
    CIG0
    AFRAMM           0.000       0.000       0.000       0.000       0.000       0.000       0.000

  Specific indirect 104
    OBGEST
    PRECAREM
    BMI
    MAGE
    AFRAMM           0.000       0.000       0.000       0.000       0.000       0.000       0.000

  Specific indirect 105
    OBGEST
    PRECAREM
    BMI
    SOCADV
    AFRAMM           0.000       0.000       0.000       0.000       0.000       0.000       0.000

  Specific indirect 106
    OBGEST
    PAYER
    FEDUC
    FAGE
    SOCADV
    AFRAMM           0.000       0.000       0.000       0.000       0.000       0.000       0.000

  Specific indirect 107
    OBGEST
    WIC
    MEDUC
    CIG0
    SOCADV
    AFRAMM           0.000       0.000       0.000       0.000       0.000       0.000       0.000

  Specific indirect 108
    OBGEST
    WIC
    MAGE
    CIG0
    SOCADV
    AFRAMM           0.000       0.000       0.000       0.000       0.000       0.000       0.000

  Specific indirect 109
    OBGEST
    PRGBP
    PAYER
    FEDUC
    SOCADV
    AFRAMM           0.000       0.000       0.000       0.000       0.000       0.000       0.000

  Specific indirect 110
    OBGEST
    PRGBP
    PAYER
    FAGE
    SOCADV
    AFRAMM           0.000       0.000       0.000       0.000       0.000       0.000       0.000

  Specific indirect 111
    OBGEST
    PRGBP
    MEDUC
    CIG0
    SOCADV
    AFRAMM           0.000       0.000       0.000       0.000       0.000       0.000       0.000

  Specific indirect 112
    OBGEST
    PRGBP
    WIC
    MEDUC
    CIG0
    AFRAMM           0.000       0.000       0.000       0.000       0.000       0.000       0.000

  Specific indirect 113
    OBGEST
    PRGBP
    WIC
    MEDUC
    SOCADV
    AFRAMM           0.000       0.000       0.000       0.000       0.000       0.000       0.000

  Specific indirect 114
    OBGEST
    PRGBP
    WIC
    MAGE
    CIG0
    AFRAMM           0.000       0.000       0.000       0.000       0.000       0.000       0.000

  Specific indirect 115
    OBGEST
    PRGBP
    WIC
    MAGE
    SOCADV
    AFRAMM           0.000       0.000       0.000       0.000       0.000       0.000       0.000

  Specific indirect 116
    OBGEST
    PRGBP
    MAGE
    CIG0
    SOCADV
    AFRAMM           0.000       0.000       0.000       0.000       0.000       0.000       0.000

  Specific indirect 117
    OBGEST
    PRGBP
    BMI
    MEDUC
    CIG0
    AFRAMM           0.000       0.000       0.000       0.000       0.000       0.000       0.000

  Specific indirect 118
    OBGEST
    PRGBP
    BMI
    MEDUC
    SOCADV
    AFRAMM           0.001       0.001       0.001       0.001       0.001       0.001       0.001

  Specific indirect 119
    OBGEST
    PRGBP
    BMI
    CIG0
    SOCADV
    AFRAMM           0.000       0.000       0.000       0.000       0.000       0.000       0.000

  Specific indirect 120
    OBGEST
    PRGBP
    BMI
    MAGE
    CIG0
    AFRAMM           0.000       0.000       0.000       0.000       0.000       0.000       0.000

  Specific indirect 121
    OBGEST
    PRGBP
    BMI
    MAGE
    SOCADV
    AFRAMM           0.001       0.001       0.001       0.001       0.001       0.001       0.001

  Specific indirect 122
    OBGEST
    PRGDM
    PAYER
    FEDUC
    SOCADV
    AFRAMM           0.000       0.000       0.000       0.000       0.000       0.000       0.000

  Specific indirect 123
    OBGEST
    PRGDM
    PAYER
    FAGE
    SOCADV
    AFRAMM           0.000       0.000       0.000       0.000       0.000       0.000       0.000

  Specific indirect 124
    OBGEST
    PRGDM
    MEDUC
    CIG0
    SOCADV
    AFRAMM           0.000       0.000       0.000       0.000       0.000       0.000       0.000

  Specific indirect 125
    OBGEST
    PRGDM
    WIC
    MEDUC
    CIG0
    AFRAMM           0.000       0.000       0.000       0.000       0.000       0.000       0.000

  Specific indirect 126
    OBGEST
    PRGDM
    WIC
    MEDUC
    SOCADV
    AFRAMM           0.000       0.000       0.000       0.000       0.000       0.000       0.000

  Specific indirect 127
    OBGEST
    PRGDM
    WIC
    MAGE
    CIG0
    AFRAMM           0.000       0.000       0.000       0.000       0.000       0.000       0.000

  Specific indirect 128
    OBGEST
    PRGDM
    WIC
    MAGE
    SOCADV
    AFRAMM           0.000       0.000       0.000       0.000       0.000       0.000       0.000

  Specific indirect 129
    OBGEST
    PRGDM
    MAGE
    CIG0
    SOCADV
    AFRAMM           0.000       0.000       0.000       0.000       0.000       0.000       0.000

  Specific indirect 130
    OBGEST
    PRGDM
    BMI
    MEDUC
    CIG0
    AFRAMM           0.000       0.000       0.000       0.000       0.000       0.000       0.000

  Specific indirect 131
    OBGEST
    PRGDM
    BMI
    MEDUC
    SOCADV
    AFRAMM           0.000       0.000       0.000       0.000       0.000       0.000       0.000

  Specific indirect 132
    OBGEST
    PRGDM
    BMI
    CIG0
    SOCADV
    AFRAMM           0.000       0.000       0.000       0.000       0.000       0.000       0.000

  Specific indirect 133
    OBGEST
    PRGDM
    BMI
    MAGE
    CIG0
    AFRAMM           0.000       0.000       0.000       0.000       0.000       0.000       0.000

  Specific indirect 134
    OBGEST
    PRGDM
    BMI
    MAGE
    SOCADV
    AFRAMM           0.000       0.000       0.000       0.000       0.000       0.000       0.000

  Specific indirect 135
    OBGEST
    BMI
    MEDUC
    CIG0
    SOCADV
    AFRAMM           0.000       0.000       0.000       0.000       0.000       0.000       0.000

  Specific indirect 136
    OBGEST
    BMI
    MAGE
    CIG0
    SOCADV
    AFRAMM           0.000       0.000       0.000       0.000       0.000       0.000       0.000

  Specific indirect 137
    OBGEST
    PRECAREM
    PAYER
    FEDUC
    SOCADV
    AFRAMM           0.000       0.000       0.000       0.000       0.000       0.000       0.000

  Specific indirect 138
    OBGEST
    PRECAREM
    PAYER
    FAGE
    SOCADV
    AFRAMM           0.000       0.000       0.000       0.000       0.000       0.000       0.000

  Specific indirect 139
    OBGEST
    PRECAREM
    MEDUC
    CIG0
    SOCADV
    AFRAMM           0.000       0.000       0.000       0.000       0.000       0.000       0.000

  Specific indirect 140
    OBGEST
    PRECAREM
    WIC
    MEDUC
    CIG0
    AFRAMM           0.000       0.000       0.000       0.000       0.000       0.000       0.000

  Specific indirect 141
    OBGEST
    PRECAREM
    WIC
    MEDUC
    SOCADV
    AFRAMM           0.000       0.000       0.000       0.000       0.000       0.000       0.000

  Specific indirect 142
    OBGEST
    PRECAREM
    WIC
    MAGE
    CIG0
    AFRAMM           0.000       0.000       0.000       0.000       0.000       0.000       0.000

  Specific indirect 143
    OBGEST
    PRECAREM
    WIC
    MAGE
    SOCADV
    AFRAMM           0.000       0.000       0.000       0.000       0.000       0.000       0.000

  Specific indirect 144
    OBGEST
    PRECAREM
    MAGE
    CIG0
    SOCADV
    AFRAMM           0.000       0.000       0.000       0.000       0.000       0.000       0.000

  Specific indirect 145
    OBGEST
    PRECAREM
    BMI
    MEDUC
    CIG0
    AFRAMM           0.000       0.000       0.000       0.000       0.000       0.000       0.000

  Specific indirect 146
    OBGEST
    PRECAREM
    BMI
    MEDUC
    SOCADV
    AFRAMM           0.000       0.000       0.000       0.000       0.000       0.000       0.000

  Specific indirect 147
    OBGEST
    PRECAREM
    BMI
    CIG0
    SOCADV
    AFRAMM           0.000       0.000       0.000       0.000       0.000       0.000       0.000

  Specific indirect 148
    OBGEST
    PRECAREM
    BMI
    MAGE
    CIG0
    AFRAMM           0.000       0.000       0.000       0.000       0.000       0.000       0.000

  Specific indirect 149
    OBGEST
    PRECAREM
    BMI
    MAGE
    SOCADV
    AFRAMM           0.000       0.000       0.000       0.000       0.000       0.000       0.000

  Specific indirect 150
    OBGEST
    PRGBP
    PAYER
    FEDUC
    FAGE
    SOCADV
    AFRAMM           0.000       0.000       0.000       0.000       0.000       0.000       0.000

  Specific indirect 151
    OBGEST
    PRGBP
    WIC
    MEDUC
    CIG0
    SOCADV
    AFRAMM           0.000       0.000       0.000       0.000       0.000       0.000       0.000

  Specific indirect 152
    OBGEST
    PRGBP
    WIC
    MAGE
    CIG0
    SOCADV
    AFRAMM           0.000       0.000       0.000       0.000       0.000       0.000       0.000

  Specific indirect 153
    OBGEST
    PRGBP
    BMI
    MEDUC
    CIG0
    SOCADV
    AFRAMM           0.000       0.000       0.000       0.000       0.000       0.000       0.000

  Specific indirect 154
    OBGEST
    PRGBP
    BMI
    MAGE
    CIG0
    SOCADV
    AFRAMM           0.000       0.000       0.000       0.000       0.000       0.000       0.000

  Specific indirect 155
    OBGEST
    PRGDM
    PAYER
    FEDUC
    FAGE
    SOCADV
    AFRAMM           0.000       0.000       0.000       0.000       0.000       0.000       0.000

  Specific indirect 156
    OBGEST
    PRGDM
    WIC
    MEDUC
    CIG0
    SOCADV
    AFRAMM           0.000       0.000       0.000       0.000       0.000       0.000       0.000

  Specific indirect 157
    OBGEST
    PRGDM
    WIC
    MAGE
    CIG0
    SOCADV
    AFRAMM           0.000       0.000       0.000       0.000       0.000       0.000       0.000

  Specific indirect 158
    OBGEST
    PRGDM
    BMI
    MEDUC
    CIG0
    SOCADV
    AFRAMM           0.000       0.000       0.000       0.000       0.000       0.000       0.000

  Specific indirect 159
    OBGEST
    PRGDM
    BMI
    MAGE
    CIG0
    SOCADV
    AFRAMM           0.000       0.000       0.000       0.000       0.000       0.000       0.000

  Specific indirect 160
    OBGEST
    PRECAREM
    PAYER
    FEDUC
    FAGE
    SOCADV
    AFRAMM           0.000       0.000       0.000       0.000       0.000       0.000       0.000

  Specific indirect 161
    OBGEST
    PRECAREM
    WIC
    MEDUC
    CIG0
    SOCADV
    AFRAMM           0.000       0.000       0.000       0.000       0.000       0.000       0.000

  Specific indirect 162
    OBGEST
    PRECAREM
    WIC
    MAGE
    CIG0
    SOCADV
    AFRAMM           0.000       0.000       0.000       0.000       0.000       0.000       0.000

  Specific indirect 163
    OBGEST
    PRECAREM
    BMI
    MEDUC
    CIG0
    SOCADV
    AFRAMM           0.000       0.000       0.000       0.000       0.000       0.000       0.000

  Specific indirect 164
    OBGEST
    PRECAREM
    BMI
    MAGE
    CIG0
    SOCADV
    AFRAMM           0.000       0.000       0.000       0.000       0.000       0.000       0.000

  Direct
    OBGEST
    AFRAMM          -0.026      -0.025      -0.024      -0.021      -0.017      -0.016      -0.015


Effects from MHISP to OBGEST

  Total             -0.013      -0.012      -0.011      -0.009      -0.006      -0.006      -0.005
  Total indirect     0.002       0.002       0.003       0.005       0.007       0.008       0.009

  Specific indirect 1
    OBGEST
    PAYER
    MHISP            0.000       0.000       0.000       0.001       0.001       0.001       0.001

  Specific indirect 2
    OBGEST
    MEDUC
    MHISP            0.000       0.000       0.000       0.001       0.001       0.001       0.001

  Specific indirect 3
    OBGEST
    CIG0
    MHISP           -0.002      -0.001      -0.001       0.000       0.002       0.002       0.003

  Specific indirect 4
    OBGEST
    WIC
    MHISP            0.000       0.000       0.000       0.001       0.001       0.001       0.001

  Specific indirect 5
    OBGEST
    PRGBP
    MHISP            0.012       0.013       0.013       0.015       0.017       0.017       0.017

  Specific indirect 6
    OBGEST
    PRGDM
    MHISP           -0.003      -0.002      -0.002      -0.001       0.000       0.000       0.000

  Specific indirect 7
    OBGEST
    MAGE
    MHISP            0.000       0.000       0.000       0.000       0.000       0.000       0.000

  Specific indirect 8
    OBGEST
    MHT
    MHISP           -0.007      -0.007      -0.007      -0.006      -0.006      -0.006      -0.006

  Specific indirect 9
    OBGEST
    BMI
    MHISP           -0.001      -0.001      -0.001       0.000       0.000       0.000       0.000

  Specific indirect 10
    OBGEST
    PRECAREM
    MHISP            0.001       0.001       0.001       0.001       0.001       0.001       0.001

  Specific indirect 11
    OBGEST
    SOCADV
    MHISP           -0.016      -0.015      -0.014      -0.012      -0.010      -0.009      -0.008

  Specific indirect 12
    OBGEST
    PAYER
    SOCADV
    MHISP            0.001       0.001       0.001       0.002       0.003       0.003       0.003

  Specific indirect 13
    OBGEST
    MEDUC
    CIG0
    MHISP            0.000       0.000       0.000       0.000       0.000       0.000       0.000

  Specific indirect 14
    OBGEST
    MEDUC
    SOCADV
    MHISP            0.001       0.001       0.001       0.002       0.003       0.003       0.004

  Specific indirect 15
    OBGEST
    CIG0
    SOCADV
    MHISP           -0.001      -0.001      -0.001       0.000       0.000       0.000       0.001

  Specific indirect 16
    OBGEST
    WIC
    MEDUC
    MHISP            0.000       0.000       0.000       0.000       0.000       0.000       0.000

  Specific indirect 17
    OBGEST
    WIC
    MAGE
    MHISP            0.000       0.000       0.000       0.000       0.000       0.000       0.000

  Specific indirect 18
    OBGEST
    WIC
    SOCADV
    MHISP            0.000       0.000       0.000       0.001       0.002       0.002       0.002

  Specific indirect 19
    OBGEST
    PRGBP
    PAYER
    MHISP            0.000       0.000       0.000       0.001       0.001       0.001       0.001

  Specific indirect 20
    OBGEST
    PRGBP
    MEDUC
    MHISP            0.000       0.000       0.000       0.001       0.001       0.001       0.001

  Specific indirect 21
    OBGEST
    PRGBP
    CIG0
    MHISP            0.000       0.000       0.000       0.001       0.001       0.001       0.002

  Specific indirect 22
    OBGEST
    PRGBP
    WIC
    MHISP            0.000       0.000       0.001       0.001       0.001       0.001       0.001

  Specific indirect 23
    OBGEST
    PRGBP
    MAGE
    MHISP            0.000       0.000       0.000       0.000       0.000       0.000       0.000

  Specific indirect 24
    OBGEST
    PRGBP
    MHT
    MHISP            0.001       0.001       0.001       0.001       0.001       0.001       0.001

  Specific indirect 25
    OBGEST
    PRGBP
    BMI
    MHISP            0.000       0.000       0.000       0.000       0.001       0.001       0.001

  Specific indirect 26
    OBGEST
    PRGBP
    SOCADV
    MHISP           -0.009      -0.009      -0.009      -0.007      -0.006      -0.006      -0.005

  Specific indirect 27
    OBGEST
    PRGDM
    PAYER
    MHISP            0.000       0.000       0.000       0.000       0.000       0.000       0.000

  Specific indirect 28
    OBGEST
    PRGDM
    MEDUC
    MHISP            0.000       0.000       0.000       0.000       0.000       0.000       0.000

  Specific indirect 29
    OBGEST
    PRGDM
    CIG0
    MHISP            0.001       0.001       0.001       0.002       0.002       0.002       0.002

  Specific indirect 30
    OBGEST
    PRGDM
    WIC
    MHISP            0.000       0.000       0.000       0.000       0.000       0.000       0.000

  Specific indirect 31
    OBGEST
    PRGDM
    MAGE
    MHISP            0.000       0.000       0.000       0.000       0.000       0.000       0.000

  Specific indirect 32
    OBGEST
    PRGDM
    MHT
    MHISP           -0.002      -0.002      -0.002      -0.002      -0.002      -0.002      -0.002

  Specific indirect 33
    OBGEST
    PRGDM
    BMI
    MHISP            0.000       0.000       0.000       0.000       0.000       0.000       0.000

  Specific indirect 34
    OBGEST
    PRGDM
    SOCADV
    MHISP           -0.002      -0.002      -0.001      -0.001       0.000       0.000       0.000

  Specific indirect 35
    OBGEST
    FAGE
    SOCADV
    MHISP            0.000       0.000       0.000       0.000       0.000       0.000       0.000

  Specific indirect 36
    OBGEST
    MAGE
    CIG0
    MHISP            0.000       0.000       0.000       0.000       0.000       0.000       0.000

  Specific indirect 37
    OBGEST
    MAGE
    SOCADV
    MHISP           -0.001      -0.001      -0.001       0.000       0.000       0.000       0.000

  Specific indirect 38
    OBGEST
    MHT
    SOCADV
    MHISP           -0.001      -0.001      -0.001      -0.001      -0.001      -0.001      -0.001

  Specific indirect 39
    OBGEST
    BMI
    MEDUC
    MHISP           -0.001      -0.001      -0.001      -0.001      -0.001      -0.001      -0.001

  Specific indirect 40
    OBGEST
    BMI
    CIG0
    MHISP            0.000       0.000       0.000       0.000       0.000       0.000       0.000

  Specific indirect 41
    OBGEST
    BMI
    MAGE
    MHISP            0.000       0.000       0.000       0.000       0.000       0.000       0.000

  Specific indirect 42
    OBGEST
    BMI
    SOCADV
    MHISP            0.005       0.005       0.005       0.006       0.006       0.006       0.006

  Specific indirect 43
    OBGEST
    PRECAREM
    PAYER
    MHISP            0.000       0.000       0.000       0.000       0.000       0.000       0.000

  Specific indirect 44
    OBGEST
    PRECAREM
    MEDUC
    MHISP            0.000       0.000       0.000       0.000       0.000       0.000       0.000

  Specific indirect 45
    OBGEST
    PRECAREM
    CIG0
    MHISP            0.000       0.000       0.000       0.000       0.000       0.000       0.000

  Specific indirect 46
    OBGEST
    PRECAREM
    WIC
    MHISP            0.000       0.000       0.000       0.000       0.000       0.000       0.000

  Specific indirect 47
    OBGEST
    PRECAREM
    MAGE
    MHISP            0.000       0.000       0.000       0.000       0.000       0.000       0.000

  Specific indirect 48
    OBGEST
    PRECAREM
    BMI
    MHISP            0.000       0.000       0.000       0.000       0.000       0.000       0.000

  Specific indirect 49
    OBGEST
    PRECAREM
    SOCADV
    MHISP            0.000       0.000       0.000       0.000       0.000       0.000       0.000

  Specific indirect 50
    OBGEST
    PAYER
    FEDUC
    SOCADV
    MHISP            0.000       0.000       0.000       0.000       0.000       0.000       0.000

  Specific indirect 51
    OBGEST
    PAYER
    FAGE
    SOCADV
    MHISP            0.000       0.000       0.000       0.000       0.000       0.000       0.000

  Specific indirect 52
    OBGEST
    MEDUC
    CIG0
    SOCADV
    MHISP            0.000       0.000       0.000       0.000       0.000       0.000       0.000

  Specific indirect 53
    OBGEST
    WIC
    MEDUC
    CIG0
    MHISP            0.000       0.000       0.000       0.000       0.000       0.000       0.000

  Specific indirect 54
    OBGEST
    WIC
    MEDUC
    SOCADV
    MHISP            0.000       0.000       0.000       0.000       0.000       0.000       0.000

  Specific indirect 55
    OBGEST
    WIC
    MAGE
    CIG0
    MHISP            0.000       0.000       0.000       0.000       0.000       0.000       0.000

  Specific indirect 56
    OBGEST
    WIC
    MAGE
    SOCADV
    MHISP            0.000       0.000       0.000       0.000       0.000       0.000       0.000

  Specific indirect 57
    OBGEST
    PRGBP
    PAYER
    SOCADV
    MHISP            0.001       0.001       0.001       0.002       0.002       0.002       0.002

  Specific indirect 58
    OBGEST
    PRGBP
    MEDUC
    CIG0
    MHISP            0.000       0.000       0.000       0.000       0.000       0.000       0.000

  Specific indirect 59
    OBGEST
    PRGBP
    MEDUC
    SOCADV
    MHISP            0.001       0.001       0.001       0.002       0.002       0.002       0.002

  Specific indirect 60
    OBGEST
    PRGBP
    CIG0
    SOCADV
    MHISP           -0.001       0.000       0.000       0.000       0.000       0.000       0.000

  Specific indirect 61
    OBGEST
    PRGBP
    WIC
    MEDUC
    MHISP            0.000       0.000       0.000       0.000       0.000       0.000       0.000

  Specific indirect 62
    OBGEST
    PRGBP
    WIC
    MAGE
    MHISP            0.000       0.000       0.000       0.000       0.000       0.000       0.000

  Specific indirect 63
    OBGEST
    PRGBP
    WIC
    SOCADV
    MHISP            0.001       0.001       0.001       0.001       0.002       0.002       0.002

  Specific indirect 64
    OBGEST
    PRGBP
    FAGE
    SOCADV
    MHISP           -0.001      -0.001      -0.001      -0.001       0.000       0.000       0.000

  Specific indirect 65
    OBGEST
    PRGBP
    MAGE
    CIG0
    MHISP            0.000       0.000       0.000       0.000       0.000       0.000       0.000

  Specific indirect 66
    OBGEST
    PRGBP
    MAGE
    SOCADV
    MHISP            0.001       0.001       0.001       0.001       0.002       0.002       0.002

  Specific indirect 67
    OBGEST
    PRGBP
    MHT
    SOCADV
    MHISP            0.000       0.000       0.000       0.000       0.000       0.000       0.000

  Specific indirect 68
    OBGEST
    PRGBP
    BMI
    MEDUC
    MHISP            0.000       0.000       0.000       0.001       0.001       0.001       0.001

  Specific indirect 69
    OBGEST
    PRGBP
    BMI
    CIG0
    MHISP            0.000       0.000       0.000       0.000       0.000       0.000       0.000

  Specific indirect 70
    OBGEST
    PRGBP
    BMI
    MAGE
    MHISP            0.000       0.000       0.000       0.000       0.000       0.000       0.000

  Specific indirect 71
    OBGEST
    PRGBP
    BMI
    SOCADV
    MHISP           -0.005      -0.005      -0.005      -0.004      -0.004      -0.004      -0.004

  Specific indirect 72
    OBGEST
    PRGDM
    PAYER
    SOCADV
    MHISP            0.000       0.000       0.000       0.000       0.000       0.000       0.000

  Specific indirect 73
    OBGEST
    PRGDM
    MEDUC
    CIG0
    MHISP            0.000       0.000       0.000       0.000       0.000       0.000       0.000

  Specific indirect 74
    OBGEST
    PRGDM
    MEDUC
    SOCADV
    MHISP            0.000       0.000       0.000       0.000       0.000       0.000       0.000

  Specific indirect 75
    OBGEST
    PRGDM
    CIG0
    SOCADV
    MHISP           -0.001      -0.001      -0.001      -0.001       0.000       0.000       0.000

  Specific indirect 76
    OBGEST
    PRGDM
    WIC
    MEDUC
    MHISP            0.000       0.000       0.000       0.000       0.000       0.000       0.000

  Specific indirect 77
    OBGEST
    PRGDM
    WIC
    MAGE
    MHISP            0.000       0.000       0.000       0.000       0.000       0.000       0.000

  Specific indirect 78
    OBGEST
    PRGDM
    WIC
    SOCADV
    MHISP            0.000       0.000       0.000       0.000       0.000       0.000       0.000

  Specific indirect 79
    OBGEST
    PRGDM
    FAGE
    SOCADV
    MHISP            0.000       0.000       0.000       0.000       0.000       0.000       0.000

  Specific indirect 80
    OBGEST
    PRGDM
    MAGE
    CIG0
    MHISP            0.000       0.000       0.000       0.000       0.000       0.000       0.000

  Specific indirect 81
    OBGEST
    PRGDM
    MAGE
    SOCADV
    MHISP            0.002       0.002       0.002       0.002       0.003       0.003       0.003

  Specific indirect 82
    OBGEST
    PRGDM
    MHT
    SOCADV
    MHISP            0.000       0.000       0.000       0.000       0.000       0.000       0.000

  Specific indirect 83
    OBGEST
    PRGDM
    BMI
    MEDUC
    MHISP            0.000       0.000       0.000       0.000       0.000       0.000       0.000

  Specific indirect 84
    OBGEST
    PRGDM
    BMI
    CIG0
    MHISP            0.000       0.000       0.000       0.000       0.000       0.000       0.000

  Specific indirect 85
    OBGEST
    PRGDM
    BMI
    MAGE
    MHISP            0.000       0.000       0.000       0.000       0.000       0.000       0.000

  Specific indirect 86
    OBGEST
    PRGDM
    BMI
    SOCADV
    MHISP           -0.002      -0.002      -0.002      -0.002      -0.002      -0.002      -0.002

  Specific indirect 87
    OBGEST
    MAGE
    CIG0
    SOCADV
    MHISP            0.000       0.000       0.000       0.000       0.000       0.000       0.000

  Specific indirect 88
    OBGEST
    BMI
    MEDUC
    CIG0
    MHISP            0.000       0.000       0.000       0.000       0.000       0.000       0.000

  Specific indirect 89
    OBGEST
    BMI
    MEDUC
    SOCADV
    MHISP           -0.002      -0.002      -0.002      -0.002      -0.002      -0.002      -0.002

  Specific indirect 90
    OBGEST
    BMI
    CIG0
    SOCADV
    MHISP            0.000       0.000       0.000       0.000       0.000       0.000       0.000

  Specific indirect 91
    OBGEST
    BMI
    MAGE
    CIG0
    MHISP            0.000       0.000       0.000       0.000       0.000       0.000       0.000

  Specific indirect 92
    OBGEST
    BMI
    MAGE
    SOCADV
    MHISP           -0.002      -0.002      -0.002      -0.002      -0.002      -0.002      -0.002

  Specific indirect 93
    OBGEST
    PRECAREM
    PAYER
    SOCADV
    MHISP            0.001       0.001       0.001       0.001       0.001       0.001       0.001

  Specific indirect 94
    OBGEST
    PRECAREM
    MEDUC
    CIG0
    MHISP            0.000       0.000       0.000       0.000       0.000       0.000       0.000

  Specific indirect 95
    OBGEST
    PRECAREM
    MEDUC
    SOCADV
    MHISP            0.000       0.000       0.000       0.000       0.000       0.000       0.000

  Specific indirect 96
    OBGEST
    PRECAREM
    CIG0
    SOCADV
    MHISP            0.000       0.000       0.000       0.000       0.000       0.000       0.000

  Specific indirect 97
    OBGEST
    PRECAREM
    WIC
    MEDUC
    MHISP            0.000       0.000       0.000       0.000       0.000       0.000       0.000

  Specific indirect 98
    OBGEST
    PRECAREM
    WIC
    MAGE
    MHISP            0.000       0.000       0.000       0.000       0.000       0.000       0.000

  Specific indirect 99
    OBGEST
    PRECAREM
    WIC
    SOCADV
    MHISP            0.000       0.000       0.000       0.000       0.000       0.000       0.000

  Specific indirect 100
    OBGEST
    PRECAREM
    MAGE
    CIG0
    MHISP            0.000       0.000       0.000       0.000       0.000       0.000       0.000

  Specific indirect 101
    OBGEST
    PRECAREM
    MAGE
    SOCADV
    MHISP            0.000       0.000       0.000       0.000       0.000       0.000       0.000

  Specific indirect 102
    OBGEST
    PRECAREM
    BMI
    MEDUC
    MHISP            0.000       0.000       0.000       0.000       0.000       0.000       0.000

  Specific indirect 103
    OBGEST
    PRECAREM
    BMI
    CIG0
    MHISP            0.000       0.000       0.000       0.000       0.000       0.000       0.000

  Specific indirect 104
    OBGEST
    PRECAREM
    BMI
    MAGE
    MHISP            0.000       0.000       0.000       0.000       0.000       0.000       0.000

  Specific indirect 105
    OBGEST
    PRECAREM
    BMI
    SOCADV
    MHISP            0.000       0.000       0.000       0.000       0.000       0.000       0.000

  Specific indirect 106
    OBGEST
    PAYER
    FEDUC
    FAGE
    SOCADV
    MHISP            0.000       0.000       0.000       0.000       0.000       0.000       0.000

  Specific indirect 107
    OBGEST
    WIC
    MEDUC
    CIG0
    SOCADV
    MHISP            0.000       0.000       0.000       0.000       0.000       0.000       0.000

  Specific indirect 108
    OBGEST
    WIC
    MAGE
    CIG0
    SOCADV
    MHISP            0.000       0.000       0.000       0.000       0.000       0.000       0.000

  Specific indirect 109
    OBGEST
    PRGBP
    PAYER
    FEDUC
    SOCADV
    MHISP            0.000       0.000       0.000       0.000       0.000       0.000       0.000

  Specific indirect 110
    OBGEST
    PRGBP
    PAYER
    FAGE
    SOCADV
    MHISP            0.000       0.000       0.000       0.000       0.000       0.000       0.000

  Specific indirect 111
    OBGEST
    PRGBP
    MEDUC
    CIG0
    SOCADV
    MHISP            0.000       0.000       0.000       0.000       0.000       0.000       0.000

  Specific indirect 112
    OBGEST
    PRGBP
    WIC
    MEDUC
    CIG0
    MHISP            0.000       0.000       0.000       0.000       0.000       0.000       0.000

  Specific indirect 113
    OBGEST
    PRGBP
    WIC
    MEDUC
    SOCADV
    MHISP            0.000       0.000       0.000       0.000       0.000       0.000       0.000

  Specific indirect 114
    OBGEST
    PRGBP
    WIC
    MAGE
    CIG0
    MHISP            0.000       0.000       0.000       0.000       0.000       0.000       0.000

  Specific indirect 115
    OBGEST
    PRGBP
    WIC
    MAGE
    SOCADV
    MHISP            0.000       0.000       0.000       0.000       0.000       0.000       0.000

  Specific indirect 116
    OBGEST
    PRGBP
    MAGE
    CIG0
    SOCADV
    MHISP            0.000       0.000       0.000       0.000       0.000       0.000       0.000

  Specific indirect 117
    OBGEST
    PRGBP
    BMI
    MEDUC
    CIG0
    MHISP            0.000       0.000       0.000       0.000       0.000       0.000       0.000

  Specific indirect 118
    OBGEST
    PRGBP
    BMI
    MEDUC
    SOCADV
    MHISP            0.001       0.001       0.001       0.001       0.002       0.002       0.002

  Specific indirect 119
    OBGEST
    PRGBP
    BMI
    CIG0
    SOCADV
    MHISP            0.000       0.000       0.000       0.000       0.000       0.000       0.000

  Specific indirect 120
    OBGEST
    PRGBP
    BMI
    MAGE
    CIG0
    MHISP            0.000       0.000       0.000       0.000       0.000       0.000       0.000

  Specific indirect 121
    OBGEST
    PRGBP
    BMI
    MAGE
    SOCADV
    MHISP            0.001       0.001       0.001       0.001       0.001       0.001       0.001

  Specific indirect 122
    OBGEST
    PRGDM
    PAYER
    FEDUC
    SOCADV
    MHISP            0.000       0.000       0.000       0.000       0.000       0.000       0.000

  Specific indirect 123
    OBGEST
    PRGDM
    PAYER
    FAGE
    SOCADV
    MHISP            0.000       0.000       0.000       0.000       0.000       0.000       0.000

  Specific indirect 124
    OBGEST
    PRGDM
    MEDUC
    CIG0
    SOCADV
    MHISP            0.000       0.000       0.000       0.000       0.000       0.000       0.000

  Specific indirect 125
    OBGEST
    PRGDM
    WIC
    MEDUC
    CIG0
    MHISP            0.000       0.000       0.000       0.000       0.000       0.000       0.000

  Specific indirect 126
    OBGEST
    PRGDM
    WIC
    MEDUC
    SOCADV
    MHISP            0.000       0.000       0.000       0.000       0.000       0.000       0.000

  Specific indirect 127
    OBGEST
    PRGDM
    WIC
    MAGE
    CIG0
    MHISP            0.000       0.000       0.000       0.000       0.000       0.000       0.000

  Specific indirect 128
    OBGEST
    PRGDM
    WIC
    MAGE
    SOCADV
    MHISP            0.000       0.000       0.000       0.000       0.000       0.000       0.000

  Specific indirect 129
    OBGEST
    PRGDM
    MAGE
    CIG0
    SOCADV
    MHISP            0.000       0.000       0.000       0.000       0.000       0.000       0.000

  Specific indirect 130
    OBGEST
    PRGDM
    BMI
    MEDUC
    CIG0
    MHISP            0.000       0.000       0.000       0.000       0.000       0.000       0.000

  Specific indirect 131
    OBGEST
    PRGDM
    BMI
    MEDUC
    SOCADV
    MHISP            0.001       0.001       0.001       0.001       0.001       0.001       0.001

  Specific indirect 132
    OBGEST
    PRGDM
    BMI
    CIG0
    SOCADV
    MHISP            0.000       0.000       0.000       0.000       0.000       0.000       0.000

  Specific indirect 133
    OBGEST
    PRGDM
    BMI
    MAGE
    CIG0
    MHISP            0.000       0.000       0.000       0.000       0.000       0.000       0.000

  Specific indirect 134
    OBGEST
    PRGDM
    BMI
    MAGE
    SOCADV
    MHISP            0.001       0.001       0.001       0.001       0.001       0.001       0.001

  Specific indirect 135
    OBGEST
    BMI
    MEDUC
    CIG0
    SOCADV
    MHISP            0.000       0.000       0.000       0.000       0.000       0.000       0.000

  Specific indirect 136
    OBGEST
    BMI
    MAGE
    CIG0
    SOCADV
    MHISP            0.000       0.000       0.000       0.000       0.000       0.000       0.000

  Specific indirect 137
    OBGEST
    PRECAREM
    PAYER
    FEDUC
    SOCADV
    MHISP            0.000       0.000       0.000       0.000       0.000       0.000       0.000

  Specific indirect 138
    OBGEST
    PRECAREM
    PAYER
    FAGE
    SOCADV
    MHISP            0.000       0.000       0.000       0.000       0.000       0.000       0.000

  Specific indirect 139
    OBGEST
    PRECAREM
    MEDUC
    CIG0
    SOCADV
    MHISP            0.000       0.000       0.000       0.000       0.000       0.000       0.000

  Specific indirect 140
    OBGEST
    PRECAREM
    WIC
    MEDUC
    CIG0
    MHISP            0.000       0.000       0.000       0.000       0.000       0.000       0.000

  Specific indirect 141
    OBGEST
    PRECAREM
    WIC
    MEDUC
    SOCADV
    MHISP            0.000       0.000       0.000       0.000       0.000       0.000       0.000

  Specific indirect 142
    OBGEST
    PRECAREM
    WIC
    MAGE
    CIG0
    MHISP            0.000       0.000       0.000       0.000       0.000       0.000       0.000

  Specific indirect 143
    OBGEST
    PRECAREM
    WIC
    MAGE
    SOCADV
    MHISP            0.000       0.000       0.000       0.000       0.000       0.000       0.000

  Specific indirect 144
    OBGEST
    PRECAREM
    MAGE
    CIG0
    SOCADV
    MHISP            0.000       0.000       0.000       0.000       0.000       0.000       0.000

  Specific indirect 145
    OBGEST
    PRECAREM
    BMI
    MEDUC
    CIG0
    MHISP            0.000       0.000       0.000       0.000       0.000       0.000       0.000

  Specific indirect 146
    OBGEST
    PRECAREM
    BMI
    MEDUC
    SOCADV
    MHISP            0.000       0.000       0.000       0.000       0.000       0.000       0.000

  Specific indirect 147
    OBGEST
    PRECAREM
    BMI
    CIG0
    SOCADV
    MHISP            0.000       0.000       0.000       0.000       0.000       0.000       0.000

  Specific indirect 148
    OBGEST
    PRECAREM
    BMI
    MAGE
    CIG0
    MHISP            0.000       0.000       0.000       0.000       0.000       0.000       0.000

  Specific indirect 149
    OBGEST
    PRECAREM
    BMI
    MAGE
    SOCADV
    MHISP            0.000       0.000       0.000       0.000       0.000       0.000       0.000

  Specific indirect 150
    OBGEST
    PRGBP
    PAYER
    FEDUC
    FAGE
    SOCADV
    MHISP            0.000       0.000       0.000       0.000       0.000       0.000       0.000

  Specific indirect 151
    OBGEST
    PRGBP
    WIC
    MEDUC
    CIG0
    SOCADV
    MHISP            0.000       0.000       0.000       0.000       0.000       0.000       0.000

  Specific indirect 152
    OBGEST
    PRGBP
    WIC
    MAGE
    CIG0
    SOCADV
    MHISP            0.000       0.000       0.000       0.000       0.000       0.000       0.000

  Specific indirect 153
    OBGEST
    PRGBP
    BMI
    MEDUC
    CIG0
    SOCADV
    MHISP            0.000       0.000       0.000       0.000       0.000       0.000       0.000

  Specific indirect 154
    OBGEST
    PRGBP
    BMI
    MAGE
    CIG0
    SOCADV
    MHISP            0.000       0.000       0.000       0.000       0.000       0.000       0.000

  Specific indirect 155
    OBGEST
    PRGDM
    PAYER
    FEDUC
    FAGE
    SOCADV
    MHISP            0.000       0.000       0.000       0.000       0.000       0.000       0.000

  Specific indirect 156
    OBGEST
    PRGDM
    WIC
    MEDUC
    CIG0
    SOCADV
    MHISP            0.000       0.000       0.000       0.000       0.000       0.000       0.000

  Specific indirect 157
    OBGEST
    PRGDM
    WIC
    MAGE
    CIG0
    SOCADV
    MHISP            0.000       0.000       0.000       0.000       0.000       0.000       0.000

  Specific indirect 158
    OBGEST
    PRGDM
    BMI
    MEDUC
    CIG0
    SOCADV
    MHISP            0.000       0.000       0.000       0.000       0.000       0.000       0.000

  Specific indirect 159
    OBGEST
    PRGDM
    BMI
    MAGE
    CIG0
    SOCADV
    MHISP            0.000       0.000       0.000       0.000       0.000       0.000       0.000

  Specific indirect 160
    OBGEST
    PRECAREM
    PAYER
    FEDUC
    FAGE
    SOCADV
    MHISP            0.000       0.000       0.000       0.000       0.000       0.000       0.000

  Specific indirect 161
    OBGEST
    PRECAREM
    WIC
    MEDUC
    CIG0
    SOCADV
    MHISP            0.000       0.000       0.000       0.000       0.000       0.000       0.000

  Specific indirect 162
    OBGEST
    PRECAREM
    WIC
    MAGE
    CIG0
    SOCADV
    MHISP            0.000       0.000       0.000       0.000       0.000       0.000       0.000

  Specific indirect 163
    OBGEST
    PRECAREM
    BMI
    MEDUC
    CIG0
    SOCADV
    MHISP            0.000       0.000       0.000       0.000       0.000       0.000       0.000

  Specific indirect 164
    OBGEST
    PRECAREM
    BMI
    MAGE
    CIG0
    SOCADV
    MHISP            0.000       0.000       0.000       0.000       0.000       0.000       0.000

  Direct
    OBGEST
    MHISP           -0.019      -0.018      -0.017      -0.014      -0.011      -0.010      -0.009


Effects from OTHM to OBGEST

  Total             -0.038      -0.037      -0.036      -0.033      -0.030      -0.030      -0.029
  Total indirect    -0.005      -0.004      -0.004      -0.001       0.001       0.002       0.003

  Specific indirect 1
    OBGEST
    PAYER
    OTHM             0.001       0.001       0.001       0.002       0.002       0.003       0.003

  Specific indirect 2
    OBGEST
    MEDUC
    OTHM             0.000       0.000       0.000       0.001       0.001       0.001       0.001

  Specific indirect 3
    OBGEST
    CIG0
    OTHM            -0.001       0.000       0.000       0.000       0.001       0.001       0.001

  Specific indirect 4
    OBGEST
    WIC
    OTHM             0.000       0.000       0.000       0.001       0.001       0.001       0.002

  Specific indirect 5
    OBGEST
    PRGBP
    OTHM             0.002       0.003       0.003       0.005       0.007       0.007       0.008

  Specific indirect 6
    OBGEST
    PRGDM
    OTHM            -0.018      -0.018      -0.017      -0.017      -0.016      -0.015      -0.015

  Specific indirect 7
    OBGEST
    MAGE
    OTHM             0.000       0.000       0.000       0.000       0.000       0.000       0.000

  Specific indirect 8
    OBGEST
    MHT
    OTHM            -0.008      -0.008      -0.008      -0.007      -0.007      -0.007      -0.007

  Specific indirect 9
    OBGEST
    BMI
    OTHM            -0.007      -0.007      -0.007      -0.007      -0.006      -0.006      -0.006

  Specific indirect 10
    OBGEST
    PRECAREM
    OTHM             0.001       0.001       0.001       0.001       0.001       0.001       0.001

  Specific indirect 11
    OBGEST
    SOCADV
    OTHM             0.009       0.010       0.010       0.013       0.016       0.016       0.017

  Specific indirect 12
    OBGEST
    PAYER
    SOCADV
    OTHM            -0.003      -0.003      -0.003      -0.002      -0.001      -0.001      -0.001

  Specific indirect 13
    OBGEST
    MEDUC
    CIG0
    OTHM             0.000       0.000       0.000       0.000       0.000       0.000       0.000

  Specific indirect 14
    OBGEST
    MEDUC
    SOCADV
    OTHM            -0.004      -0.004      -0.003      -0.002      -0.001      -0.001      -0.001

  Specific indirect 15
    OBGEST
    CIG0
    SOCADV
    OTHM            -0.001       0.000       0.000       0.000       0.001       0.001       0.001

  Specific indirect 16
    OBGEST
    WIC
    MEDUC
    OTHM             0.000       0.000       0.000       0.000       0.000       0.000       0.000

  Specific indirect 17
    OBGEST
    WIC
    MAGE
    OTHM             0.000       0.000       0.000       0.000       0.000       0.000       0.000

  Specific indirect 18
    OBGEST
    WIC
    SOCADV
    OTHM            -0.002      -0.002      -0.002      -0.001       0.000       0.000       0.000

  Specific indirect 19
    OBGEST
    PRGBP
    PAYER
    OTHM             0.001       0.001       0.001       0.001       0.002       0.002       0.002

  Specific indirect 20
    OBGEST
    PRGBP
    MEDUC
    OTHM             0.000       0.000       0.000       0.001       0.001       0.001       0.001

  Specific indirect 21
    OBGEST
    PRGBP
    CIG0
    OTHM             0.000       0.000       0.000       0.000       0.001       0.001       0.001

  Specific indirect 22
    OBGEST
    PRGBP
    WIC
    OTHM             0.001       0.001       0.001       0.001       0.001       0.001       0.001

  Specific indirect 23
    OBGEST
    PRGBP
    MAGE
    OTHM             0.000       0.000       0.000       0.000       0.000       0.000       0.000

  Specific indirect 24
    OBGEST
    PRGBP
    MHT
    OTHM             0.001       0.001       0.001       0.001       0.002       0.002       0.002

  Specific indirect 25
    OBGEST
    PRGBP
    BMI
    OTHM             0.005       0.005       0.005       0.005       0.005       0.005       0.005

  Specific indirect 26
    OBGEST
    PRGBP
    SOCADV
    OTHM             0.006       0.006       0.007       0.008       0.009       0.010       0.010

  Specific indirect 27
    OBGEST
    PRGDM
    PAYER
    OTHM             0.000       0.000       0.000       0.000       0.000       0.000       0.000

  Specific indirect 28
    OBGEST
    PRGDM
    MEDUC
    OTHM             0.000       0.000       0.000       0.000       0.000       0.000       0.000

  Specific indirect 29
    OBGEST
    PRGDM
    CIG0
    OTHM             0.000       0.001       0.001       0.001       0.001       0.001       0.001

  Specific indirect 30
    OBGEST
    PRGDM
    WIC
    OTHM             0.000       0.000       0.000       0.000       0.000       0.000       0.000

  Specific indirect 31
    OBGEST
    PRGDM
    MAGE
    OTHM             0.000       0.000       0.000       0.000       0.000       0.000       0.000

  Specific indirect 32
    OBGEST
    PRGDM
    MHT
    OTHM            -0.002      -0.002      -0.002      -0.002      -0.002      -0.002      -0.002

  Specific indirect 33
    OBGEST
    PRGDM
    BMI
    OTHM             0.002       0.002       0.002       0.002       0.002       0.002       0.003

  Specific indirect 34
    OBGEST
    PRGDM
    SOCADV
    OTHM             0.000       0.000       0.000       0.001       0.002       0.002       0.002

  Specific indirect 35
    OBGEST
    FAGE
    SOCADV
    OTHM             0.000       0.000       0.000       0.000       0.000       0.000       0.000

  Specific indirect 36
    OBGEST
    MAGE
    CIG0
    OTHM             0.000       0.000       0.000       0.000       0.000       0.000       0.000

  Specific indirect 37
    OBGEST
    MAGE
    SOCADV
    OTHM             0.000       0.000       0.000       0.000       0.001       0.001       0.001

  Specific indirect 38
    OBGEST
    MHT
    SOCADV
    OTHM             0.001       0.001       0.001       0.001       0.001       0.001       0.001

  Specific indirect 39
    OBGEST
    BMI
    MEDUC
    OTHM            -0.001      -0.001      -0.001      -0.001      -0.001      -0.001      -0.001

  Specific indirect 40
    OBGEST
    BMI
    CIG0
    OTHM             0.000       0.000       0.000       0.000       0.000       0.000       0.000

  Specific indirect 41
    OBGEST
    BMI
    MAGE
    OTHM             0.000       0.000       0.000       0.000       0.000       0.000       0.000

  Specific indirect 42
    OBGEST
    BMI
    SOCADV
    OTHM            -0.007      -0.007      -0.007      -0.006      -0.006      -0.006      -0.006

  Specific indirect 43
    OBGEST
    PRECAREM
    PAYER
    OTHM             0.001       0.001       0.001       0.001       0.001       0.001       0.001

  Specific indirect 44
    OBGEST
    PRECAREM
    MEDUC
    OTHM             0.000       0.000       0.000       0.000       0.000       0.000       0.000

  Specific indirect 45
    OBGEST
    PRECAREM
    CIG0
    OTHM             0.000       0.000       0.000       0.000       0.000       0.000       0.000

  Specific indirect 46
    OBGEST
    PRECAREM
    WIC
    OTHM             0.000       0.000       0.000       0.000       0.000       0.000       0.000

  Specific indirect 47
    OBGEST
    PRECAREM
    MAGE
    OTHM             0.000       0.000       0.000       0.000       0.000       0.000       0.000

  Specific indirect 48
    OBGEST
    PRECAREM
    BMI
    OTHM             0.000       0.000       0.000       0.000       0.000       0.000       0.000

  Specific indirect 49
    OBGEST
    PRECAREM
    SOCADV
    OTHM             0.000       0.000       0.000       0.000       0.000       0.000       0.000

  Specific indirect 50
    OBGEST
    PAYER
    FEDUC
    SOCADV
    OTHM             0.000       0.000       0.000       0.000       0.000       0.000       0.000

  Specific indirect 51
    OBGEST
    PAYER
    FAGE
    SOCADV
    OTHM             0.000       0.000       0.000       0.000       0.000       0.000       0.000

  Specific indirect 52
    OBGEST
    MEDUC
    CIG0
    SOCADV
    OTHM             0.000       0.000       0.000       0.000       0.000       0.000       0.000

  Specific indirect 53
    OBGEST
    WIC
    MEDUC
    CIG0
    OTHM             0.000       0.000       0.000       0.000       0.000       0.000       0.000

  Specific indirect 54
    OBGEST
    WIC
    MEDUC
    SOCADV
    OTHM             0.000       0.000       0.000       0.000       0.000       0.000       0.000

  Specific indirect 55
    OBGEST
    WIC
    MAGE
    CIG0
    OTHM             0.000       0.000       0.000       0.000       0.000       0.000       0.000

  Specific indirect 56
    OBGEST
    WIC
    MAGE
    SOCADV
    OTHM             0.000       0.000       0.000       0.000       0.000       0.000       0.000

  Specific indirect 57
    OBGEST
    PRGBP
    PAYER
    SOCADV
    OTHM            -0.002      -0.002      -0.002      -0.002      -0.001      -0.001      -0.001

  Specific indirect 58
    OBGEST
    PRGBP
    MEDUC
    CIG0
    OTHM             0.000       0.000       0.000       0.000       0.000       0.000       0.000

  Specific indirect 59
    OBGEST
    PRGBP
    MEDUC
    SOCADV
    OTHM            -0.003      -0.002      -0.002      -0.002      -0.001      -0.001      -0.001

  Specific indirect 60
    OBGEST
    PRGBP
    CIG0
    SOCADV
    OTHM             0.000       0.000       0.000       0.000       0.000       0.000       0.001

  Specific indirect 61
    OBGEST
    PRGBP
    WIC
    MEDUC
    OTHM             0.000       0.000       0.000       0.000       0.000       0.000       0.000

  Specific indirect 62
    OBGEST
    PRGBP
    WIC
    MAGE
    OTHM             0.000       0.000       0.000       0.000       0.000       0.000       0.000

  Specific indirect 63
    OBGEST
    PRGBP
    WIC
    SOCADV
    OTHM            -0.002      -0.002      -0.002      -0.001      -0.001      -0.001      -0.001

  Specific indirect 64
    OBGEST
    PRGBP
    FAGE
    SOCADV
    OTHM             0.000       0.000       0.000       0.001       0.001       0.001       0.001

  Specific indirect 65
    OBGEST
    PRGBP
    MAGE
    CIG0
    OTHM             0.000       0.000       0.000       0.000       0.000       0.000       0.000

  Specific indirect 66
    OBGEST
    PRGBP
    MAGE
    SOCADV
    OTHM            -0.002      -0.002      -0.002      -0.002      -0.001      -0.001      -0.001

  Specific indirect 67
    OBGEST
    PRGBP
    MHT
    SOCADV
    OTHM             0.000       0.000       0.000       0.000       0.000       0.000       0.000

  Specific indirect 68
    OBGEST
    PRGBP
    BMI
    MEDUC
    OTHM             0.000       0.000       0.000       0.001       0.001       0.001       0.001

  Specific indirect 69
    OBGEST
    PRGBP
    BMI
    CIG0
    OTHM             0.000       0.000       0.000       0.000       0.000       0.000       0.000

  Specific indirect 70
    OBGEST
    PRGBP
    BMI
    MAGE
    OTHM             0.000       0.000       0.000       0.000       0.000       0.000       0.000

  Specific indirect 71
    OBGEST
    PRGBP
    BMI
    SOCADV
    OTHM             0.004       0.004       0.004       0.005       0.005       0.005       0.005

  Specific indirect 72
    OBGEST
    PRGDM
    PAYER
    SOCADV
    OTHM            -0.001       0.000       0.000       0.000       0.000       0.000       0.000

  Specific indirect 73
    OBGEST
    PRGDM
    MEDUC
    CIG0
    OTHM             0.000       0.000       0.000       0.000       0.000       0.000       0.000

  Specific indirect 74
    OBGEST
    PRGDM
    MEDUC
    SOCADV
    OTHM             0.000       0.000       0.000       0.000       0.000       0.000       0.000

  Specific indirect 75
    OBGEST
    PRGDM
    CIG0
    SOCADV
    OTHM             0.000       0.000       0.000       0.001       0.001       0.001       0.001

  Specific indirect 76
    OBGEST
    PRGDM
    WIC
    MEDUC
    OTHM             0.000       0.000       0.000       0.000       0.000       0.000       0.000

  Specific indirect 77
    OBGEST
    PRGDM
    WIC
    MAGE
    OTHM             0.000       0.000       0.000       0.000       0.000       0.000       0.000

  Specific indirect 78
    OBGEST
    PRGDM
    WIC
    SOCADV
    OTHM             0.000       0.000       0.000       0.000       0.000       0.000       0.000

  Specific indirect 79
    OBGEST
    PRGDM
    FAGE
    SOCADV
    OTHM             0.000       0.000       0.000       0.000       0.000       0.000       0.000

  Specific indirect 80
    OBGEST
    PRGDM
    MAGE
    CIG0
    OTHM             0.000       0.000       0.000       0.000       0.000       0.000       0.000

  Specific indirect 81
    OBGEST
    PRGDM
    MAGE
    SOCADV
    OTHM            -0.003      -0.003      -0.003      -0.003      -0.002      -0.002      -0.002

  Specific indirect 82
    OBGEST
    PRGDM
    MHT
    SOCADV
    OTHM             0.000       0.000       0.000       0.000       0.000       0.000       0.000

  Specific indirect 83
    OBGEST
    PRGDM
    BMI
    MEDUC
    OTHM             0.000       0.000       0.000       0.000       0.000       0.000       0.000

  Specific indirect 84
    OBGEST
    PRGDM
    BMI
    CIG0
    OTHM             0.000       0.000       0.000       0.000       0.000       0.000       0.000

  Specific indirect 85
    OBGEST
    PRGDM
    BMI
    MAGE
    OTHM             0.000       0.000       0.000       0.000       0.000       0.000       0.000

  Specific indirect 86
    OBGEST
    PRGDM
    BMI
    SOCADV
    OTHM             0.002       0.002       0.002       0.002       0.002       0.002       0.002

  Specific indirect 87
    OBGEST
    MAGE
    CIG0
    SOCADV
    OTHM             0.000       0.000       0.000       0.000       0.000       0.000       0.000

  Specific indirect 88
    OBGEST
    BMI
    MEDUC
    CIG0
    OTHM             0.000       0.000       0.000       0.000       0.000       0.000       0.000

  Specific indirect 89
    OBGEST
    BMI
    MEDUC
    SOCADV
    OTHM             0.002       0.002       0.002       0.002       0.002       0.002       0.002

  Specific indirect 90
    OBGEST
    BMI
    CIG0
    SOCADV
    OTHM             0.000       0.000       0.000       0.000       0.000       0.000       0.000

  Specific indirect 91
    OBGEST
    BMI
    MAGE
    CIG0
    OTHM             0.000       0.000       0.000       0.000       0.000       0.000       0.000

  Specific indirect 92
    OBGEST
    BMI
    MAGE
    SOCADV
    OTHM             0.002       0.002       0.002       0.002       0.002       0.002       0.002

  Specific indirect 93
    OBGEST
    PRECAREM
    PAYER
    SOCADV
    OTHM            -0.001      -0.001      -0.001      -0.001      -0.001      -0.001      -0.001

  Specific indirect 94
    OBGEST
    PRECAREM
    MEDUC
    CIG0
    OTHM             0.000       0.000       0.000       0.000       0.000       0.000       0.000

  Specific indirect 95
    OBGEST
    PRECAREM
    MEDUC
    SOCADV
    OTHM             0.000       0.000       0.000       0.000       0.000       0.000       0.000

  Specific indirect 96
    OBGEST
    PRECAREM
    CIG0
    SOCADV
    OTHM             0.000       0.000       0.000       0.000       0.000       0.000       0.000

  Specific indirect 97
    OBGEST
    PRECAREM
    WIC
    MEDUC
    OTHM             0.000       0.000       0.000       0.000       0.000       0.000       0.000

  Specific indirect 98
    OBGEST
    PRECAREM
    WIC
    MAGE
    OTHM             0.000       0.000       0.000       0.000       0.000       0.000       0.000

  Specific indirect 99
    OBGEST
    PRECAREM
    WIC
    SOCADV
    OTHM             0.000       0.000       0.000       0.000       0.000       0.000       0.000

  Specific indirect 100
    OBGEST
    PRECAREM
    MAGE
    CIG0
    OTHM             0.000       0.000       0.000       0.000       0.000       0.000       0.000

  Specific indirect 101
    OBGEST
    PRECAREM
    MAGE
    SOCADV
    OTHM             0.000       0.000       0.000       0.000       0.000       0.000       0.000

  Specific indirect 102
    OBGEST
    PRECAREM
    BMI
    MEDUC
    OTHM             0.000       0.000       0.000       0.000       0.000       0.000       0.000

  Specific indirect 103
    OBGEST
    PRECAREM
    BMI
    CIG0
    OTHM             0.000       0.000       0.000       0.000       0.000       0.000       0.000

  Specific indirect 104
    OBGEST
    PRECAREM
    BMI
    MAGE
    OTHM             0.000       0.000       0.000       0.000       0.000       0.000       0.000

  Specific indirect 105
    OBGEST
    PRECAREM
    BMI
    SOCADV
    OTHM             0.000       0.000       0.000       0.000       0.000       0.000       0.000

  Specific indirect 106
    OBGEST
    PAYER
    FEDUC
    FAGE
    SOCADV
    OTHM             0.000       0.000       0.000       0.000       0.000       0.000       0.000

  Specific indirect 107
    OBGEST
    WIC
    MEDUC
    CIG0
    SOCADV
    OTHM             0.000       0.000       0.000       0.000       0.000       0.000       0.000

  Specific indirect 108
    OBGEST
    WIC
    MAGE
    CIG0
    SOCADV
    OTHM             0.000       0.000       0.000       0.000       0.000       0.000       0.000

  Specific indirect 109
    OBGEST
    PRGBP
    PAYER
    FEDUC
    SOCADV
    OTHM             0.000       0.000       0.000       0.000       0.000       0.000       0.000

  Specific indirect 110
    OBGEST
    PRGBP
    PAYER
    FAGE
    SOCADV
    OTHM             0.000       0.000       0.000       0.000       0.000       0.000       0.000

  Specific indirect 111
    OBGEST
    PRGBP
    MEDUC
    CIG0
    SOCADV
    OTHM             0.000       0.000       0.000       0.000       0.000       0.000       0.000

  Specific indirect 112
    OBGEST
    PRGBP
    WIC
    MEDUC
    CIG0
    OTHM             0.000       0.000       0.000       0.000       0.000       0.000       0.000

  Specific indirect 113
    OBGEST
    PRGBP
    WIC
    MEDUC
    SOCADV
    OTHM             0.000       0.000       0.000       0.000       0.000       0.000       0.000

  Specific indirect 114
    OBGEST
    PRGBP
    WIC
    MAGE
    CIG0
    OTHM             0.000       0.000       0.000       0.000       0.000       0.000       0.000

  Specific indirect 115
    OBGEST
    PRGBP
    WIC
    MAGE
    SOCADV
    OTHM             0.000       0.000       0.000       0.000       0.000       0.000       0.000

  Specific indirect 116
    OBGEST
    PRGBP
    MAGE
    CIG0
    SOCADV
    OTHM             0.000       0.000       0.000       0.000       0.000       0.000       0.000

  Specific indirect 117
    OBGEST
    PRGBP
    BMI
    MEDUC
    CIG0
    OTHM             0.000       0.000       0.000       0.000       0.000       0.000       0.000

  Specific indirect 118
    OBGEST
    PRGBP
    BMI
    MEDUC
    SOCADV
    OTHM            -0.002      -0.002      -0.002      -0.002      -0.001      -0.001      -0.001

  Specific indirect 119
    OBGEST
    PRGBP
    BMI
    CIG0
    SOCADV
    OTHM             0.000       0.000       0.000       0.000       0.000       0.000       0.000

  Specific indirect 120
    OBGEST
    PRGBP
    BMI
    MAGE
    CIG0
    OTHM             0.000       0.000       0.000       0.000       0.000       0.000       0.000

  Specific indirect 121
    OBGEST
    PRGBP
    BMI
    MAGE
    SOCADV
    OTHM            -0.002      -0.001      -0.001      -0.001      -0.001      -0.001      -0.001

  Specific indirect 122
    OBGEST
    PRGDM
    PAYER
    FEDUC
    SOCADV
    OTHM             0.000       0.000       0.000       0.000       0.000       0.000       0.000

  Specific indirect 123
    OBGEST
    PRGDM
    PAYER
    FAGE
    SOCADV
    OTHM             0.000       0.000       0.000       0.000       0.000       0.000       0.000

  Specific indirect 124
    OBGEST
    PRGDM
    MEDUC
    CIG0
    SOCADV
    OTHM             0.000       0.000       0.000       0.000       0.000       0.000       0.000

  Specific indirect 125
    OBGEST
    PRGDM
    WIC
    MEDUC
    CIG0
    OTHM             0.000       0.000       0.000       0.000       0.000       0.000       0.000

  Specific indirect 126
    OBGEST
    PRGDM
    WIC
    MEDUC
    SOCADV
    OTHM             0.000       0.000       0.000       0.000       0.000       0.000       0.000

  Specific indirect 127
    OBGEST
    PRGDM
    WIC
    MAGE
    CIG0
    OTHM             0.000       0.000       0.000       0.000       0.000       0.000       0.000

  Specific indirect 128
    OBGEST
    PRGDM
    WIC
    MAGE
    SOCADV
    OTHM             0.000       0.000       0.000       0.000       0.000       0.000       0.000

  Specific indirect 129
    OBGEST
    PRGDM
    MAGE
    CIG0
    SOCADV
    OTHM             0.000       0.000       0.000       0.000       0.000       0.000       0.000

  Specific indirect 130
    OBGEST
    PRGDM
    BMI
    MEDUC
    CIG0
    OTHM             0.000       0.000       0.000       0.000       0.000       0.000       0.000

  Specific indirect 131
    OBGEST
    PRGDM
    BMI
    MEDUC
    SOCADV
    OTHM            -0.001      -0.001      -0.001      -0.001      -0.001      -0.001      -0.001

  Specific indirect 132
    OBGEST
    PRGDM
    BMI
    CIG0
    SOCADV
    OTHM             0.000       0.000       0.000       0.000       0.000       0.000       0.000

  Specific indirect 133
    OBGEST
    PRGDM
    BMI
    MAGE
    CIG0
    OTHM             0.000       0.000       0.000       0.000       0.000       0.000       0.000

  Specific indirect 134
    OBGEST
    PRGDM
    BMI
    MAGE
    SOCADV
    OTHM            -0.001      -0.001      -0.001      -0.001      -0.001      -0.001      -0.001

  Specific indirect 135
    OBGEST
    BMI
    MEDUC
    CIG0
    SOCADV
    OTHM             0.000       0.000       0.000       0.000       0.000       0.000       0.000

  Specific indirect 136
    OBGEST
    BMI
    MAGE
    CIG0
    SOCADV
    OTHM             0.000       0.000       0.000       0.000       0.000       0.000       0.000

  Specific indirect 137
    OBGEST
    PRECAREM
    PAYER
    FEDUC
    SOCADV
    OTHM             0.000       0.000       0.000       0.000       0.000       0.000       0.000

  Specific indirect 138
    OBGEST
    PRECAREM
    PAYER
    FAGE
    SOCADV
    OTHM             0.000       0.000       0.000       0.000       0.000       0.000       0.000

  Specific indirect 139
    OBGEST
    PRECAREM
    MEDUC
    CIG0
    SOCADV
    OTHM             0.000       0.000       0.000       0.000       0.000       0.000       0.000

  Specific indirect 140
    OBGEST
    PRECAREM
    WIC
    MEDUC
    CIG0
    OTHM             0.000       0.000       0.000       0.000       0.000       0.000       0.000

  Specific indirect 141
    OBGEST
    PRECAREM
    WIC
    MEDUC
    SOCADV
    OTHM             0.000       0.000       0.000       0.000       0.000       0.000       0.000

  Specific indirect 142
    OBGEST
    PRECAREM
    WIC
    MAGE
    CIG0
    OTHM             0.000       0.000       0.000       0.000       0.000       0.000       0.000

  Specific indirect 143
    OBGEST
    PRECAREM
    WIC
    MAGE
    SOCADV
    OTHM             0.000       0.000       0.000       0.000       0.000       0.000       0.000

  Specific indirect 144
    OBGEST
    PRECAREM
    MAGE
    CIG0
    SOCADV
    OTHM             0.000       0.000       0.000       0.000       0.000       0.000       0.000

  Specific indirect 145
    OBGEST
    PRECAREM
    BMI
    MEDUC
    CIG0
    OTHM             0.000       0.000       0.000       0.000       0.000       0.000       0.000

  Specific indirect 146
    OBGEST
    PRECAREM
    BMI
    MEDUC
    SOCADV
    OTHM             0.000       0.000       0.000       0.000       0.000       0.000       0.000

  Specific indirect 147
    OBGEST
    PRECAREM
    BMI
    CIG0
    SOCADV
    OTHM             0.000       0.000       0.000       0.000       0.000       0.000       0.000

  Specific indirect 148
    OBGEST
    PRECAREM
    BMI
    MAGE
    CIG0
    OTHM             0.000       0.000       0.000       0.000       0.000       0.000       0.000

  Specific indirect 149
    OBGEST
    PRECAREM
    BMI
    MAGE
    SOCADV
    OTHM             0.000       0.000       0.000       0.000       0.000       0.000       0.000

  Specific indirect 150
    OBGEST
    PRGBP
    PAYER
    FEDUC
    FAGE
    SOCADV
    OTHM             0.000       0.000       0.000       0.000       0.000       0.000       0.000

  Specific indirect 151
    OBGEST
    PRGBP
    WIC
    MEDUC
    CIG0
    SOCADV
    OTHM             0.000       0.000       0.000       0.000       0.000       0.000       0.000

  Specific indirect 152
    OBGEST
    PRGBP
    WIC
    MAGE
    CIG0
    SOCADV
    OTHM             0.000       0.000       0.000       0.000       0.000       0.000       0.000

  Specific indirect 153
    OBGEST
    PRGBP
    BMI
    MEDUC
    CIG0
    SOCADV
    OTHM             0.000       0.000       0.000       0.000       0.000       0.000       0.000

  Specific indirect 154
    OBGEST
    PRGBP
    BMI
    MAGE
    CIG0
    SOCADV
    OTHM             0.000       0.000       0.000       0.000       0.000       0.000       0.000

  Specific indirect 155
    OBGEST
    PRGDM
    PAYER
    FEDUC
    FAGE
    SOCADV
    OTHM             0.000       0.000       0.000       0.000       0.000       0.000       0.000

  Specific indirect 156
    OBGEST
    PRGDM
    WIC
    MEDUC
    CIG0
    SOCADV
    OTHM             0.000       0.000       0.000       0.000       0.000       0.000       0.000

  Specific indirect 157
    OBGEST
    PRGDM
    WIC
    MAGE
    CIG0
    SOCADV
    OTHM             0.000       0.000       0.000       0.000       0.000       0.000       0.000

  Specific indirect 158
    OBGEST
    PRGDM
    BMI
    MEDUC
    CIG0
    SOCADV
    OTHM             0.000       0.000       0.000       0.000       0.000       0.000       0.000

  Specific indirect 159
    OBGEST
    PRGDM
    BMI
    MAGE
    CIG0
    SOCADV
    OTHM             0.000       0.000       0.000       0.000       0.000       0.000       0.000

  Specific indirect 160
    OBGEST
    PRECAREM
    PAYER
    FEDUC
    FAGE
    SOCADV
    OTHM             0.000       0.000       0.000       0.000       0.000       0.000       0.000

  Specific indirect 161
    OBGEST
    PRECAREM
    WIC
    MEDUC
    CIG0
    SOCADV
    OTHM             0.000       0.000       0.000       0.000       0.000       0.000       0.000

  Specific indirect 162
    OBGEST
    PRECAREM
    WIC
    MAGE
    CIG0
    SOCADV
    OTHM             0.000       0.000       0.000       0.000       0.000       0.000       0.000

  Specific indirect 163
    OBGEST
    PRECAREM
    BMI
    MEDUC
    CIG0
    SOCADV
    OTHM             0.000       0.000       0.000       0.000       0.000       0.000       0.000

  Specific indirect 164
    OBGEST
    PRECAREM
    BMI
    MAGE
    CIG0
    SOCADV
    OTHM             0.000       0.000       0.000       0.000       0.000       0.000       0.000

  Direct
    OBGEST
    OTHM            -0.038      -0.036      -0.036      -0.032      -0.029      -0.028      -0.027


Effects from AFRAMF to OBGEST

  Total             -0.025      -0.024      -0.024      -0.021      -0.017      -0.017      -0.016
  Total indirect     0.003       0.004       0.004       0.006       0.008       0.009       0.010

  Specific indirect 1
    OBGEST
    PAYER
    AFRAMF           0.000       0.000       0.000       0.001       0.001       0.001       0.001

  Specific indirect 2
    OBGEST
    CIG0
    AFRAMF           0.000       0.000       0.000       0.000       0.000       0.001       0.001

  Specific indirect 3
    OBGEST
    WIC
    AFRAMF           0.000       0.000       0.000       0.001       0.001       0.001       0.001

  Specific indirect 4
    OBGEST
    PRGBP
    AFRAMF           0.007       0.007       0.008       0.010       0.011       0.012       0.012

  Specific indirect 5
    OBGEST
    PRGDM
    AFRAMF           0.004       0.004       0.004       0.005       0.006       0.006       0.007

  Specific indirect 6
    OBGEST
    FAGE
    AFRAMF           0.000       0.000       0.000       0.000       0.000       0.000       0.000

  Specific indirect 7
    OBGEST
    PRECAREM
    AFRAMF           0.001       0.001       0.001       0.001       0.001       0.001       0.001

  Specific indirect 8
    OBGEST
    SOCADV
    AFRAMF          -0.024      -0.022      -0.021      -0.018      -0.014      -0.014      -0.012

  Specific indirect 9
    OBGEST
    PAYER
    FEDUC
    AFRAMF           0.000       0.000       0.000       0.000       0.000       0.000       0.000

  Specific indirect 10
    OBGEST
    PAYER
    FAGE
    AFRAMF           0.000       0.000       0.000       0.000       0.000       0.000       0.000

  Specific indirect 11
    OBGEST
    PAYER
    SOCADV
    AFRAMF           0.001       0.001       0.002       0.003       0.004       0.004       0.005

  Specific indirect 12
    OBGEST
    MEDUC
    CIG0
    AFRAMF           0.000       0.000       0.000       0.000       0.000       0.000       0.000

  Specific indirect 13
    OBGEST
    MEDUC
    SOCADV
    AFRAMF           0.001       0.002       0.002       0.003       0.005       0.005       0.005

  Specific indirect 14
    OBGEST
    CIG0
    SOCADV
    AFRAMF          -0.001      -0.001      -0.001       0.000       0.000       0.001       0.001

  Specific indirect 15
    OBGEST
    WIC
    SOCADV
    AFRAMF           0.000       0.000       0.001       0.002       0.003       0.003       0.003

  Specific indirect 16
    OBGEST
    PRGBP
    PAYER
    AFRAMF           0.000       0.000       0.000       0.000       0.001       0.001       0.001

  Specific indirect 17
    OBGEST
    PRGBP
    CIG0
    AFRAMF           0.000       0.000       0.000       0.000       0.000       0.000       0.000

  Specific indirect 18
    OBGEST
    PRGBP
    WIC
    AFRAMF           0.000       0.000       0.000       0.001       0.001       0.001       0.001

  Specific indirect 19
    OBGEST
    PRGBP
    FAGE
    AFRAMF           0.000       0.000       0.000       0.000       0.000       0.000       0.000

  Specific indirect 20
    OBGEST
    PRGBP
    SOCADV
    AFRAMF          -0.014      -0.013      -0.013      -0.011      -0.009      -0.009      -0.008

  Specific indirect 21
    OBGEST
    PRGDM
    PAYER
    AFRAMF           0.000       0.000       0.000       0.000       0.000       0.000       0.000

  Specific indirect 22
    OBGEST
    PRGDM
    CIG0
    AFRAMF           0.000       0.000       0.000       0.000       0.001       0.001       0.001

  Specific indirect 23
    OBGEST
    PRGDM
    WIC
    AFRAMF           0.000       0.000       0.000       0.000       0.000       0.000       0.000

  Specific indirect 24
    OBGEST
    PRGDM
    FAGE
    AFRAMF           0.000       0.000       0.000       0.000       0.000       0.000       0.000

  Specific indirect 25
    OBGEST
    PRGDM
    SOCADV
    AFRAMF          -0.003      -0.002      -0.002      -0.001       0.000       0.000       0.000

  Specific indirect 26
    OBGEST
    FAGE
    SOCADV
    AFRAMF          -0.001       0.000       0.000       0.000       0.000       0.001       0.001

  Specific indirect 27
    OBGEST
    MAGE
    CIG0
    AFRAMF           0.000       0.000       0.000       0.000       0.000       0.000       0.000

  Specific indirect 28
    OBGEST
    MAGE
    SOCADV
    AFRAMF          -0.002      -0.001      -0.001      -0.001       0.000       0.000       0.000

  Specific indirect 29
    OBGEST
    MHT
    SOCADV
    AFRAMF          -0.001      -0.001      -0.001      -0.001      -0.001      -0.001      -0.001

  Specific indirect 30
    OBGEST
    BMI
    CIG0
    AFRAMF           0.000       0.000       0.000       0.000       0.000       0.000       0.000

  Specific indirect 31
    OBGEST
    BMI
    SOCADV
    AFRAMF           0.008       0.008       0.008       0.009       0.009       0.009       0.010

  Specific indirect 32
    OBGEST
    PRECAREM
    PAYER
    AFRAMF           0.000       0.000       0.000       0.000       0.000       0.000       0.000

  Specific indirect 33
    OBGEST
    PRECAREM
    CIG0
    AFRAMF           0.000       0.000       0.000       0.000       0.000       0.000       0.000

  Specific indirect 34
    OBGEST
    PRECAREM
    WIC
    AFRAMF           0.000       0.000       0.000       0.000       0.000       0.000       0.000

  Specific indirect 35
    OBGEST
    PRECAREM
    SOCADV
    AFRAMF           0.000       0.000       0.000       0.000       0.000       0.000       0.000

  Specific indirect 36
    OBGEST
    PAYER
    FEDUC
    FAGE
    AFRAMF           0.000       0.000       0.000       0.000       0.000       0.000       0.000

  Specific indirect 37
    OBGEST
    PAYER
    FEDUC
    SOCADV
    AFRAMF           0.000       0.000       0.000       0.000       0.000       0.000       0.000

  Specific indirect 38
    OBGEST
    PAYER
    FAGE
    SOCADV
    AFRAMF           0.000       0.000       0.000       0.000       0.000       0.000       0.000

  Specific indirect 39
    OBGEST
    MEDUC
    CIG0
    SOCADV
    AFRAMF           0.000       0.000       0.000       0.000       0.000       0.000       0.000

  Specific indirect 40
    OBGEST
    WIC
    MEDUC
    CIG0
    AFRAMF           0.000       0.000       0.000       0.000       0.000       0.000       0.000

  Specific indirect 41
    OBGEST
    WIC
    MEDUC
    SOCADV
    AFRAMF           0.000       0.000       0.000       0.000       0.000       0.000       0.000

  Specific indirect 42
    OBGEST
    WIC
    MAGE
    CIG0
    AFRAMF           0.000       0.000       0.000       0.000       0.000       0.000       0.000

  Specific indirect 43
    OBGEST
    WIC
    MAGE
    SOCADV
    AFRAMF           0.000       0.000       0.000       0.000       0.000       0.000       0.000

  Specific indirect 44
    OBGEST
    PRGBP
    PAYER
    FEDUC
    AFRAMF           0.000       0.000       0.000       0.000       0.000       0.000       0.000

  Specific indirect 45
    OBGEST
    PRGBP
    PAYER
    FAGE
    AFRAMF           0.000       0.000       0.000       0.000       0.000       0.000       0.000

  Specific indirect 46
    OBGEST
    PRGBP
    PAYER
    SOCADV
    AFRAMF           0.001       0.002       0.002       0.002       0.003       0.003       0.003

  Specific indirect 47
    OBGEST
    PRGBP
    MEDUC
    CIG0
    AFRAMF           0.000       0.000       0.000       0.000       0.000       0.000       0.000

  Specific indirect 48
    OBGEST
    PRGBP
    MEDUC
    SOCADV
    AFRAMF           0.001       0.002       0.002       0.002       0.003       0.003       0.004

  Specific indirect 49
    OBGEST
    PRGBP
    CIG0
    SOCADV
    AFRAMF          -0.001      -0.001      -0.001       0.000       0.000       0.000       0.000

  Specific indirect 50
    OBGEST
    PRGBP
    WIC
    SOCADV
    AFRAMF           0.001       0.001       0.001       0.002       0.002       0.002       0.003

  Specific indirect 51
    OBGEST
    PRGBP
    FAGE
    SOCADV
    AFRAMF          -0.001      -0.001      -0.001      -0.001      -0.001      -0.001      -0.001

  Specific indirect 52
    OBGEST
    PRGBP
    MAGE
    CIG0
    AFRAMF           0.000       0.000       0.000       0.000       0.000       0.000       0.000

  Specific indirect 53
    OBGEST
    PRGBP
    MAGE
    SOCADV
    AFRAMF           0.002       0.002       0.002       0.002       0.002       0.003       0.003

  Specific indirect 54
    OBGEST
    PRGBP
    MHT
    SOCADV
    AFRAMF           0.000       0.000       0.000       0.000       0.000       0.000       0.000

  Specific indirect 55
    OBGEST
    PRGBP
    BMI
    CIG0
    AFRAMF           0.000       0.000       0.000       0.000       0.000       0.000       0.000

  Specific indirect 56
    OBGEST
    PRGBP
    BMI
    SOCADV
    AFRAMF          -0.007      -0.007      -0.007      -0.006      -0.006      -0.006      -0.006

  Specific indirect 57
    OBGEST
    PRGDM
    PAYER
    FEDUC
    AFRAMF           0.000       0.000       0.000       0.000       0.000       0.000       0.000

  Specific indirect 58
    OBGEST
    PRGDM
    PAYER
    FAGE
    AFRAMF           0.000       0.000       0.000       0.000       0.000       0.000       0.000

  Specific indirect 59
    OBGEST
    PRGDM
    PAYER
    SOCADV
    AFRAMF           0.000       0.000       0.000       0.000       0.001       0.001       0.001

  Specific indirect 60
    OBGEST
    PRGDM
    MEDUC
    CIG0
    AFRAMF           0.000       0.000       0.000       0.000       0.000       0.000       0.000

  Specific indirect 61
    OBGEST
    PRGDM
    MEDUC
    SOCADV
    AFRAMF          -0.001       0.000       0.000       0.000       0.000       0.000       0.001

  Specific indirect 62
    OBGEST
    PRGDM
    CIG0
    SOCADV
    AFRAMF          -0.001      -0.001      -0.001      -0.001      -0.001      -0.001      -0.001

  Specific indirect 63
    OBGEST
    PRGDM
    WIC
    SOCADV
    AFRAMF          -0.001       0.000       0.000       0.000       0.000       0.000       0.000

  Specific indirect 64
    OBGEST
    PRGDM
    FAGE
    SOCADV
    AFRAMF           0.000       0.000       0.000       0.000       0.000       0.000       0.000

  Specific indirect 65
    OBGEST
    PRGDM
    MAGE
    CIG0
    AFRAMF           0.000       0.000       0.000       0.000       0.000       0.000       0.000

  Specific indirect 66
    OBGEST
    PRGDM
    MAGE
    SOCADV
    AFRAMF           0.003       0.003       0.003       0.004       0.004       0.004       0.004

  Specific indirect 67
    OBGEST
    PRGDM
    MHT
    SOCADV
    AFRAMF           0.000       0.000       0.000       0.000       0.000       0.000       0.000

  Specific indirect 68
    OBGEST
    PRGDM
    BMI
    CIG0
    AFRAMF           0.000       0.000       0.000       0.000       0.000       0.000       0.000

  Specific indirect 69
    OBGEST
    PRGDM
    BMI
    SOCADV
    AFRAMF          -0.003      -0.003      -0.003      -0.003      -0.003      -0.003      -0.003

  Specific indirect 70
    OBGEST
    MAGE
    CIG0
    SOCADV
    AFRAMF           0.000       0.000       0.000       0.000       0.000       0.000       0.000

  Specific indirect 71
    OBGEST
    BMI
    MEDUC
    CIG0
    AFRAMF           0.000       0.000       0.000       0.000       0.000       0.000       0.000

  Specific indirect 72
    OBGEST
    BMI
    MEDUC
    SOCADV
    AFRAMF          -0.003      -0.003      -0.003      -0.003      -0.003      -0.003      -0.002

  Specific indirect 73
    OBGEST
    BMI
    CIG0
    SOCADV
    AFRAMF           0.000       0.000       0.000       0.000       0.000       0.000       0.000

  Specific indirect 74
    OBGEST
    BMI
    MAGE
    CIG0
    AFRAMF           0.000       0.000       0.000       0.000       0.000       0.000       0.000

  Specific indirect 75
    OBGEST
    BMI
    MAGE
    SOCADV
    AFRAMF          -0.003      -0.003      -0.003      -0.003      -0.002      -0.002      -0.002

  Specific indirect 76
    OBGEST
    PRECAREM
    PAYER
    FEDUC
    AFRAMF           0.000       0.000       0.000       0.000       0.000       0.000       0.000

  Specific indirect 77
    OBGEST
    PRECAREM
    PAYER
    FAGE
    AFRAMF           0.000       0.000       0.000       0.000       0.000       0.000       0.000

  Specific indirect 78
    OBGEST
    PRECAREM
    PAYER
    SOCADV
    AFRAMF           0.001       0.001       0.001       0.001       0.001       0.001       0.001

  Specific indirect 79
    OBGEST
    PRECAREM
    MEDUC
    CIG0
    AFRAMF           0.000       0.000       0.000       0.000       0.000       0.000       0.000

  Specific indirect 80
    OBGEST
    PRECAREM
    MEDUC
    SOCADV
    AFRAMF           0.000       0.000       0.000       0.000       0.001       0.001       0.001

  Specific indirect 81
    OBGEST
    PRECAREM
    CIG0
    SOCADV
    AFRAMF           0.000       0.000       0.000       0.000       0.000       0.000       0.000

  Specific indirect 82
    OBGEST
    PRECAREM
    WIC
    SOCADV
    AFRAMF          -0.001      -0.001      -0.001       0.000       0.000       0.000       0.000

  Specific indirect 83
    OBGEST
    PRECAREM
    MAGE
    CIG0
    AFRAMF           0.000       0.000       0.000       0.000       0.000       0.000       0.000

  Specific indirect 84
    OBGEST
    PRECAREM
    MAGE
    SOCADV
    AFRAMF           0.000       0.000       0.000       0.000       0.000       0.000       0.000

  Specific indirect 85
    OBGEST
    PRECAREM
    BMI
    CIG0
    AFRAMF           0.000       0.000       0.000       0.000       0.000       0.000       0.000

  Specific indirect 86
    OBGEST
    PRECAREM
    BMI
    SOCADV
    AFRAMF           0.000       0.000       0.000       0.000       0.000       0.000       0.000

  Specific indirect 87
    OBGEST
    PAYER
    FEDUC
    FAGE
    SOCADV
    AFRAMF           0.000       0.000       0.000       0.000       0.000       0.000       0.000

  Specific indirect 88
    OBGEST
    WIC
    MEDUC
    CIG0
    SOCADV
    AFRAMF           0.000       0.000       0.000       0.000       0.000       0.000       0.000

  Specific indirect 89
    OBGEST
    WIC
    MAGE
    CIG0
    SOCADV
    AFRAMF           0.000       0.000       0.000       0.000       0.000       0.000       0.000

  Specific indirect 90
    OBGEST
    PRGBP
    PAYER
    FEDUC
    FAGE
    AFRAMF           0.000       0.000       0.000       0.000       0.000       0.000       0.000

  Specific indirect 91
    OBGEST
    PRGBP
    PAYER
    FEDUC
    SOCADV
    AFRAMF           0.000       0.000       0.000       0.000       0.000       0.000       0.000

  Specific indirect 92
    OBGEST
    PRGBP
    PAYER
    FAGE
    SOCADV
    AFRAMF           0.000       0.000       0.000       0.000       0.000       0.000       0.000

  Specific indirect 93
    OBGEST
    PRGBP
    MEDUC
    CIG0
    SOCADV
    AFRAMF           0.000       0.000       0.000       0.000       0.000       0.000       0.000

  Specific indirect 94
    OBGEST
    PRGBP
    WIC
    MEDUC
    CIG0
    AFRAMF           0.000       0.000       0.000       0.000       0.000       0.000       0.000

  Specific indirect 95
    OBGEST
    PRGBP
    WIC
    MEDUC
    SOCADV
    AFRAMF           0.000       0.000       0.000       0.000       0.000       0.000       0.000

  Specific indirect 96
    OBGEST
    PRGBP
    WIC
    MAGE
    CIG0
    AFRAMF           0.000       0.000       0.000       0.000       0.000       0.000       0.000

  Specific indirect 97
    OBGEST
    PRGBP
    WIC
    MAGE
    SOCADV
    AFRAMF           0.000       0.000       0.000       0.000       0.000       0.000       0.000

  Specific indirect 98
    OBGEST
    PRGBP
    MAGE
    CIG0
    SOCADV
    AFRAMF           0.000       0.000       0.000       0.000       0.000       0.000       0.000

  Specific indirect 99
    OBGEST
    PRGBP
    BMI
    MEDUC
    CIG0
    AFRAMF           0.000       0.000       0.000       0.000       0.000       0.000       0.000

  Specific indirect 100
    OBGEST
    PRGBP
    BMI
    MEDUC
    SOCADV
    AFRAMF           0.002       0.002       0.002       0.002       0.002       0.002       0.002

  Specific indirect 101
    OBGEST
    PRGBP
    BMI
    CIG0
    SOCADV
    AFRAMF           0.000       0.000       0.000       0.000       0.000       0.000       0.000

  Specific indirect 102
    OBGEST
    PRGBP
    BMI
    MAGE
    CIG0
    AFRAMF           0.000       0.000       0.000       0.000       0.000       0.000       0.000

  Specific indirect 103
    OBGEST
    PRGBP
    BMI
    MAGE
    SOCADV
    AFRAMF           0.002       0.002       0.002       0.002       0.002       0.002       0.002

  Specific indirect 104
    OBGEST
    PRGDM
    PAYER
    FEDUC
    FAGE
    AFRAMF           0.000       0.000       0.000       0.000       0.000       0.000       0.000

  Specific indirect 105
    OBGEST
    PRGDM
    PAYER
    FEDUC
    SOCADV
    AFRAMF           0.000       0.000       0.000       0.000       0.000       0.000       0.000

  Specific indirect 106
    OBGEST
    PRGDM
    PAYER
    FAGE
    SOCADV
    AFRAMF           0.000       0.000       0.000       0.000       0.000       0.000       0.000

  Specific indirect 107
    OBGEST
    PRGDM
    MEDUC
    CIG0
    SOCADV
    AFRAMF           0.000       0.000       0.000       0.000       0.000       0.000       0.000

  Specific indirect 108
    OBGEST
    PRGDM
    WIC
    MEDUC
    CIG0
    AFRAMF           0.000       0.000       0.000       0.000       0.000       0.000       0.000

  Specific indirect 109
    OBGEST
    PRGDM
    WIC
    MEDUC
    SOCADV
    AFRAMF           0.000       0.000       0.000       0.000       0.000       0.000       0.000

  Specific indirect 110
    OBGEST
    PRGDM
    WIC
    MAGE
    CIG0
    AFRAMF           0.000       0.000       0.000       0.000       0.000       0.000       0.000

  Specific indirect 111
    OBGEST
    PRGDM
    WIC
    MAGE
    SOCADV
    AFRAMF           0.000       0.000       0.000       0.000       0.000       0.000       0.000

  Specific indirect 112
    OBGEST
    PRGDM
    MAGE
    CIG0
    SOCADV
    AFRAMF           0.000       0.000       0.000       0.000       0.000       0.000       0.000

  Specific indirect 113
    OBGEST
    PRGDM
    BMI
    MEDUC
    CIG0
    AFRAMF           0.000       0.000       0.000       0.000       0.000       0.000       0.000

  Specific indirect 114
    OBGEST
    PRGDM
    BMI
    MEDUC
    SOCADV
    AFRAMF           0.001       0.001       0.001       0.001       0.001       0.001       0.001

  Specific indirect 115
    OBGEST
    PRGDM
    BMI
    CIG0
    SOCADV
    AFRAMF           0.000       0.000       0.000       0.000       0.000       0.000       0.000

  Specific indirect 116
    OBGEST
    PRGDM
    BMI
    MAGE
    CIG0
    AFRAMF           0.000       0.000       0.000       0.000       0.000       0.000       0.000

  Specific indirect 117
    OBGEST
    PRGDM
    BMI
    MAGE
    SOCADV
    AFRAMF           0.001       0.001       0.001       0.001       0.001       0.001       0.001

  Specific indirect 118
    OBGEST
    BMI
    MEDUC
    CIG0
    SOCADV
    AFRAMF           0.000       0.000       0.000       0.000       0.000       0.000       0.000

  Specific indirect 119
    OBGEST
    BMI
    MAGE
    CIG0
    SOCADV
    AFRAMF           0.000       0.000       0.000       0.000       0.000       0.000       0.000

  Specific indirect 120
    OBGEST
    PRECAREM
    PAYER
    FEDUC
    FAGE
    AFRAMF           0.000       0.000       0.000       0.000       0.000       0.000       0.000

  Specific indirect 121
    OBGEST
    PRECAREM
    PAYER
    FEDUC
    SOCADV
    AFRAMF           0.000       0.000       0.000       0.000       0.000       0.000       0.000

  Specific indirect 122
    OBGEST
    PRECAREM
    PAYER
    FAGE
    SOCADV
    AFRAMF           0.000       0.000       0.000       0.000       0.000       0.000       0.000

  Specific indirect 123
    OBGEST
    PRECAREM
    MEDUC
    CIG0
    SOCADV
    AFRAMF           0.000       0.000       0.000       0.000       0.000       0.000       0.000

  Specific indirect 124
    OBGEST
    PRECAREM
    WIC
    MEDUC
    CIG0
    AFRAMF           0.000       0.000       0.000       0.000       0.000       0.000       0.000

  Specific indirect 125
    OBGEST
    PRECAREM
    WIC
    MEDUC
    SOCADV
    AFRAMF           0.000       0.000       0.000       0.000       0.000       0.000       0.000

  Specific indirect 126
    OBGEST
    PRECAREM
    WIC
    MAGE
    CIG0
    AFRAMF           0.000       0.000       0.000       0.000       0.000       0.000       0.000

  Specific indirect 127
    OBGEST
    PRECAREM
    WIC
    MAGE
    SOCADV
    AFRAMF           0.000       0.000       0.000       0.000       0.000       0.000       0.000

  Specific indirect 128
    OBGEST
    PRECAREM
    MAGE
    CIG0
    SOCADV
    AFRAMF           0.000       0.000       0.000       0.000       0.000       0.000       0.000

  Specific indirect 129
    OBGEST
    PRECAREM
    BMI
    MEDUC
    CIG0
    AFRAMF           0.000       0.000       0.000       0.000       0.000       0.000       0.000

  Specific indirect 130
    OBGEST
    PRECAREM
    BMI
    MEDUC
    SOCADV
    AFRAMF           0.000       0.000       0.000       0.000       0.000       0.000       0.000

  Specific indirect 131
    OBGEST
    PRECAREM
    BMI
    CIG0
    SOCADV
    AFRAMF           0.000       0.000       0.000       0.000       0.000       0.000       0.000

  Specific indirect 132
    OBGEST
    PRECAREM
    BMI
    MAGE
    CIG0
    AFRAMF           0.000       0.000       0.000       0.000       0.000       0.000       0.000

  Specific indirect 133
    OBGEST
    PRECAREM
    BMI
    MAGE
    SOCADV
    AFRAMF           0.000       0.000       0.000       0.000       0.000       0.000       0.000

  Specific indirect 134
    OBGEST
    PRGBP
    PAYER
    FEDUC
    FAGE
    SOCADV
    AFRAMF           0.000       0.000       0.000       0.000       0.000       0.000       0.000

  Specific indirect 135
    OBGEST
    PRGBP
    WIC
    MEDUC
    CIG0
    SOCADV
    AFRAMF           0.000       0.000       0.000       0.000       0.000       0.000       0.000

  Specific indirect 136
    OBGEST
    PRGBP
    WIC
    MAGE
    CIG0
    SOCADV
    AFRAMF           0.000       0.000       0.000       0.000       0.000       0.000       0.000

  Specific indirect 137
    OBGEST
    PRGBP
    BMI
    MEDUC
    CIG0
    SOCADV
    AFRAMF           0.000       0.000       0.000       0.000       0.000       0.000       0.000

  Specific indirect 138
    OBGEST
    PRGBP
    BMI
    MAGE
    CIG0
    SOCADV
    AFRAMF           0.000       0.000       0.000       0.000       0.000       0.000       0.000

  Specific indirect 139
    OBGEST
    PRGDM
    PAYER
    FEDUC
    FAGE
    SOCADV
    AFRAMF           0.000       0.000       0.000       0.000       0.000       0.000       0.000

  Specific indirect 140
    OBGEST
    PRGDM
    WIC
    MEDUC
    CIG0
    SOCADV
    AFRAMF           0.000       0.000       0.000       0.000       0.000       0.000       0.000

  Specific indirect 141
    OBGEST
    PRGDM
    WIC
    MAGE
    CIG0
    SOCADV
    AFRAMF           0.000       0.000       0.000       0.000       0.000       0.000       0.000

  Specific indirect 142
    OBGEST
    PRGDM
    BMI
    MEDUC
    CIG0
    SOCADV
    AFRAMF           0.000       0.000       0.000       0.000       0.000       0.000       0.000

  Specific indirect 143
    OBGEST
    PRGDM
    BMI
    MAGE
    CIG0
    SOCADV
    AFRAMF           0.000       0.000       0.000       0.000       0.000       0.000       0.000

  Specific indirect 144
    OBGEST
    PRECAREM
    PAYER
    FEDUC
    FAGE
    SOCADV
    AFRAMF           0.000       0.000       0.000       0.000       0.000       0.000       0.000

  Specific indirect 145
    OBGEST
    PRECAREM
    WIC
    MEDUC
    CIG0
    SOCADV
    AFRAMF           0.000       0.000       0.000       0.000       0.000       0.000       0.000

  Specific indirect 146
    OBGEST
    PRECAREM
    WIC
    MAGE
    CIG0
    SOCADV
    AFRAMF           0.000       0.000       0.000       0.000       0.000       0.000       0.000

  Specific indirect 147
    OBGEST
    PRECAREM
    BMI
    MEDUC
    CIG0
    SOCADV
    AFRAMF           0.000       0.000       0.000       0.000       0.000       0.000       0.000

  Specific indirect 148
    OBGEST
    PRECAREM
    BMI
    MAGE
    CIG0
    SOCADV
    AFRAMF           0.000       0.000       0.000       0.000       0.000       0.000       0.000

  Direct
    OBGEST
    AFRAMF          -0.032      -0.031      -0.030      -0.027      -0.023      -0.023      -0.021


Effects from FHISP to OBGEST

  Total             -0.018      -0.017      -0.016      -0.014      -0.011      -0.011      -0.010
  Total indirect    -0.001       0.000       0.000       0.002       0.004       0.005       0.005

  Specific indirect 1
    OBGEST
    PAYER
    FHISP            0.000       0.000       0.000       0.000       0.001       0.001       0.001

  Specific indirect 2
    OBGEST
    CIG0
    FHISP           -0.001      -0.001      -0.001       0.000       0.001       0.001       0.002

  Specific indirect 3
    OBGEST
    WIC
    FHISP            0.000       0.000       0.000       0.001       0.001       0.001       0.001

  Specific indirect 4
    OBGEST
    PRGBP
    FHISP            0.006       0.006       0.007       0.008       0.010       0.010       0.011

  Specific indirect 5
    OBGEST
    PRGDM
    FHISP            0.000       0.001       0.001       0.002       0.003       0.003       0.003

  Specific indirect 6
    OBGEST
    FAGE
    FHISP            0.000       0.000       0.000       0.000       0.000       0.000       0.000

  Specific indirect 7
    OBGEST
    PRECAREM
    FHISP            0.000       0.000       0.000       0.001       0.001       0.001       0.001

  Specific indirect 8
    OBGEST
    SOCADV
    FHISP           -0.023      -0.021      -0.020      -0.017      -0.014      -0.013      -0.012

  Specific indirect 9
    OBGEST
    PAYER
    FEDUC
    FHISP            0.000       0.000       0.000       0.000       0.000       0.000       0.000

  Specific indirect 10
    OBGEST
    PAYER
    FAGE
    FHISP            0.000       0.000       0.000       0.000       0.000       0.000       0.000

  Specific indirect 11
    OBGEST
    PAYER
    SOCADV
    FHISP            0.001       0.001       0.002       0.003       0.004       0.004       0.005

  Specific indirect 12
    OBGEST
    MEDUC
    CIG0
    FHISP            0.000       0.000       0.000       0.000       0.000       0.000       0.000

  Specific indirect 13
    OBGEST
    MEDUC
    SOCADV
    FHISP            0.001       0.002       0.002       0.003       0.004       0.005       0.005

  Specific indirect 14
    OBGEST
    CIG0
    SOCADV
    FHISP           -0.001      -0.001      -0.001       0.000       0.000       0.001       0.001

  Specific indirect 15
    OBGEST
    WIC
    SOCADV
    FHISP            0.000       0.000       0.001       0.002       0.003       0.003       0.003

  Specific indirect 16
    OBGEST
    PRGBP
    PAYER
    FHISP            0.000       0.000       0.000       0.000       0.000       0.001       0.001

  Specific indirect 17
    OBGEST
    PRGBP
    CIG0
    FHISP            0.000       0.000       0.000       0.000       0.001       0.001       0.001

  Specific indirect 18
    OBGEST
    PRGBP
    WIC
    FHISP            0.000       0.000       0.000       0.001       0.001       0.001       0.001

  Specific indirect 19
    OBGEST
    PRGBP
    FAGE
    FHISP            0.000       0.000       0.000       0.000       0.000       0.000       0.000

  Specific indirect 20
    OBGEST
    PRGBP
    SOCADV
    FHISP           -0.013      -0.012      -0.012      -0.010      -0.009      -0.008      -0.008

  Specific indirect 21
    OBGEST
    PRGDM
    PAYER
    FHISP            0.000       0.000       0.000       0.000       0.000       0.000       0.000

  Specific indirect 22
    OBGEST
    PRGDM
    CIG0
    FHISP            0.001       0.001       0.001       0.001       0.001       0.002       0.002

  Specific indirect 23
    OBGEST
    PRGDM
    WIC
    FHISP            0.000       0.000       0.000       0.000       0.000       0.000       0.000

  Specific indirect 24
    OBGEST
    PRGDM
    FAGE
    FHISP            0.000       0.000       0.000       0.000       0.000       0.000       0.000

  Specific indirect 25
    OBGEST
    PRGDM
    SOCADV
    FHISP           -0.003      -0.002      -0.002      -0.001       0.000       0.000       0.000

  Specific indirect 26
    OBGEST
    FAGE
    SOCADV
    FHISP            0.000       0.000       0.000       0.000       0.000       0.001       0.001

  Specific indirect 27
    OBGEST
    MAGE
    CIG0
    FHISP            0.000       0.000       0.000       0.000       0.000       0.000       0.000

  Specific indirect 28
    OBGEST
    MAGE
    SOCADV
    FHISP           -0.002      -0.001      -0.001      -0.001       0.000       0.000       0.000

  Specific indirect 29
    OBGEST
    MHT
    SOCADV
    FHISP           -0.001      -0.001      -0.001      -0.001      -0.001      -0.001      -0.001

  Specific indirect 30
    OBGEST
    BMI
    CIG0
    FHISP            0.000       0.000       0.000       0.000       0.000       0.000       0.000

  Specific indirect 31
    OBGEST
    BMI
    SOCADV
    FHISP            0.008       0.008       0.008       0.008       0.009       0.009       0.009

  Specific indirect 32
    OBGEST
    PRECAREM
    PAYER
    FHISP            0.000       0.000       0.000       0.000       0.000       0.000       0.000

  Specific indirect 33
    OBGEST
    PRECAREM
    CIG0
    FHISP            0.000       0.000       0.000       0.000       0.000       0.000       0.000

  Specific indirect 34
    OBGEST
    PRECAREM
    WIC
    FHISP            0.000       0.000       0.000       0.000       0.000       0.000       0.000

  Specific indirect 35
    OBGEST
    PRECAREM
    SOCADV
    FHISP            0.000       0.000       0.000       0.000       0.000       0.000       0.000

  Specific indirect 36
    OBGEST
    PAYER
    FEDUC
    FAGE
    FHISP            0.000       0.000       0.000       0.000       0.000       0.000       0.000

  Specific indirect 37
    OBGEST
    PAYER
    FEDUC
    SOCADV
    FHISP            0.000       0.000       0.000       0.000       0.000       0.000       0.000

  Specific indirect 38
    OBGEST
    PAYER
    FAGE
    SOCADV
    FHISP            0.000       0.000       0.000       0.000       0.000       0.000       0.000

  Specific indirect 39
    OBGEST
    MEDUC
    CIG0
    SOCADV
    FHISP            0.000       0.000       0.000       0.000       0.000       0.000       0.000

  Specific indirect 40
    OBGEST
    WIC
    MEDUC
    CIG0
    FHISP            0.000       0.000       0.000       0.000       0.000       0.000       0.000

  Specific indirect 41
    OBGEST
    WIC
    MEDUC
    SOCADV
    FHISP            0.000       0.000       0.000       0.000       0.000       0.000       0.000

  Specific indirect 42
    OBGEST
    WIC
    MAGE
    CIG0
    FHISP            0.000       0.000       0.000       0.000       0.000       0.000       0.000

  Specific indirect 43
    OBGEST
    WIC
    MAGE
    SOCADV
    FHISP            0.000       0.000       0.000       0.000       0.000       0.000       0.000

  Specific indirect 44
    OBGEST
    PRGBP
    PAYER
    FEDUC
    FHISP            0.000       0.000       0.000       0.000       0.000       0.000       0.000

  Specific indirect 45
    OBGEST
    PRGBP
    PAYER
    FAGE
    FHISP            0.000       0.000       0.000       0.000       0.000       0.000       0.000

  Specific indirect 46
    OBGEST
    PRGBP
    PAYER
    SOCADV
    FHISP            0.001       0.002       0.002       0.002       0.003       0.003       0.003

  Specific indirect 47
    OBGEST
    PRGBP
    MEDUC
    CIG0
    FHISP            0.000       0.000       0.000       0.000       0.000       0.000       0.000

  Specific indirect 48
    OBGEST
    PRGBP
    MEDUC
    SOCADV
    FHISP            0.001       0.002       0.002       0.002       0.003       0.003       0.003

  Specific indirect 49
    OBGEST
    PRGBP
    CIG0
    SOCADV
    FHISP           -0.001      -0.001      -0.001       0.000       0.000       0.000       0.000

  Specific indirect 50
    OBGEST
    PRGBP
    WIC
    SOCADV
    FHISP            0.001       0.001       0.001       0.002       0.002       0.002       0.003

  Specific indirect 51
    OBGEST
    PRGBP
    FAGE
    SOCADV
    FHISP           -0.001      -0.001      -0.001      -0.001      -0.001      -0.001       0.000

  Specific indirect 52
    OBGEST
    PRGBP
    MAGE
    CIG0
    FHISP            0.000       0.000       0.000       0.000       0.000       0.000       0.000

  Specific indirect 53
    OBGEST
    PRGBP
    MAGE
    SOCADV
    FHISP            0.002       0.002       0.002       0.002       0.002       0.002       0.003

  Specific indirect 54
    OBGEST
    PRGBP
    MHT
    SOCADV
    FHISP            0.000       0.000       0.000       0.000       0.000       0.000       0.000

  Specific indirect 55
    OBGEST
    PRGBP
    BMI
    CIG0
    FHISP            0.000       0.000       0.000       0.000       0.000       0.000       0.000

  Specific indirect 56
    OBGEST
    PRGBP
    BMI
    SOCADV
    FHISP           -0.007      -0.006      -0.006      -0.006      -0.006      -0.006      -0.006

  Specific indirect 57
    OBGEST
    PRGDM
    PAYER
    FEDUC
    FHISP            0.000       0.000       0.000       0.000       0.000       0.000       0.000

  Specific indirect 58
    OBGEST
    PRGDM
    PAYER
    FAGE
    FHISP            0.000       0.000       0.000       0.000       0.000       0.000       0.000

  Specific indirect 59
    OBGEST
    PRGDM
    PAYER
    SOCADV
    FHISP            0.000       0.000       0.000       0.000       0.001       0.001       0.001

  Specific indirect 60
    OBGEST
    PRGDM
    MEDUC
    CIG0
    FHISP            0.000       0.000       0.000       0.000       0.000       0.000       0.000

  Specific indirect 61
    OBGEST
    PRGDM
    MEDUC
    SOCADV
    FHISP           -0.001       0.000       0.000       0.000       0.000       0.000       0.001

  Specific indirect 62
    OBGEST
    PRGDM
    CIG0
    SOCADV
    FHISP           -0.001      -0.001      -0.001      -0.001      -0.001      -0.001      -0.001

  Specific indirect 63
    OBGEST
    PRGDM
    WIC
    SOCADV
    FHISP           -0.001       0.000       0.000       0.000       0.000       0.000       0.000

  Specific indirect 64
    OBGEST
    PRGDM
    FAGE
    SOCADV
    FHISP            0.000       0.000       0.000       0.000       0.000       0.000       0.000

  Specific indirect 65
    OBGEST
    PRGDM
    MAGE
    CIG0
    FHISP            0.000       0.000       0.000       0.000       0.000       0.000       0.000

  Specific indirect 66
    OBGEST
    PRGDM
    MAGE
    SOCADV
    FHISP            0.003       0.003       0.003       0.003       0.004       0.004       0.004

  Specific indirect 67
    OBGEST
    PRGDM
    MHT
    SOCADV
    FHISP            0.000       0.000       0.000       0.000       0.000       0.000       0.000

  Specific indirect 68
    OBGEST
    PRGDM
    BMI
    CIG0
    FHISP            0.000       0.000       0.000       0.000       0.000       0.000       0.000

  Specific indirect 69
    OBGEST
    PRGDM
    BMI
    SOCADV
    FHISP           -0.003      -0.003      -0.003      -0.003      -0.003      -0.003      -0.003

  Specific indirect 70
    OBGEST
    MAGE
    CIG0
    SOCADV
    FHISP            0.000       0.000       0.000       0.000       0.000       0.000       0.000

  Specific indirect 71
    OBGEST
    BMI
    MEDUC
    CIG0
    FHISP            0.000       0.000       0.000       0.000       0.000       0.000       0.000

  Specific indirect 72
    OBGEST
    BMI
    MEDUC
    SOCADV
    FHISP           -0.003      -0.003      -0.003      -0.003      -0.003      -0.002      -0.002

  Specific indirect 73
    OBGEST
    BMI
    CIG0
    SOCADV
    FHISP            0.000       0.000       0.000       0.000       0.000       0.000       0.000

  Specific indirect 74
    OBGEST
    BMI
    MAGE
    CIG0
    FHISP            0.000       0.000       0.000       0.000       0.000       0.000       0.000

  Specific indirect 75
    OBGEST
    BMI
    MAGE
    SOCADV
    FHISP           -0.003      -0.003      -0.003      -0.002      -0.002      -0.002      -0.002

  Specific indirect 76
    OBGEST
    PRECAREM
    PAYER
    FEDUC
    FHISP            0.000       0.000       0.000       0.000       0.000       0.000       0.000

  Specific indirect 77
    OBGEST
    PRECAREM
    PAYER
    FAGE
    FHISP            0.000       0.000       0.000       0.000       0.000       0.000       0.000

  Specific indirect 78
    OBGEST
    PRECAREM
    PAYER
    SOCADV
    FHISP            0.001       0.001       0.001       0.001       0.001       0.001       0.001

  Specific indirect 79
    OBGEST
    PRECAREM
    MEDUC
    CIG0
    FHISP            0.000       0.000       0.000       0.000       0.000       0.000       0.000

  Specific indirect 80
    OBGEST
    PRECAREM
    MEDUC
    SOCADV
    FHISP            0.000       0.000       0.000       0.000       0.000       0.001       0.001

  Specific indirect 81
    OBGEST
    PRECAREM
    CIG0
    SOCADV
    FHISP            0.000       0.000       0.000       0.000       0.000       0.000       0.000

  Specific indirect 82
    OBGEST
    PRECAREM
    WIC
    SOCADV
    FHISP           -0.001       0.000       0.000       0.000       0.000       0.000       0.000

  Specific indirect 83
    OBGEST
    PRECAREM
    MAGE
    CIG0
    FHISP            0.000       0.000       0.000       0.000       0.000       0.000       0.000

  Specific indirect 84
    OBGEST
    PRECAREM
    MAGE
    SOCADV
    FHISP            0.000       0.000       0.000       0.000       0.000       0.000       0.000

  Specific indirect 85
    OBGEST
    PRECAREM
    BMI
    CIG0
    FHISP            0.000       0.000       0.000       0.000       0.000       0.000       0.000

  Specific indirect 86
    OBGEST
    PRECAREM
    BMI
    SOCADV
    FHISP            0.000       0.000       0.000       0.000       0.000       0.000       0.000

  Specific indirect 87
    OBGEST
    PAYER
    FEDUC
    FAGE
    SOCADV
    FHISP            0.000       0.000       0.000       0.000       0.000       0.000       0.000

  Specific indirect 88
    OBGEST
    WIC
    MEDUC
    CIG0
    SOCADV
    FHISP            0.000       0.000       0.000       0.000       0.000       0.000       0.000

  Specific indirect 89
    OBGEST
    WIC
    MAGE
    CIG0
    SOCADV
    FHISP            0.000       0.000       0.000       0.000       0.000       0.000       0.000

  Specific indirect 90
    OBGEST
    PRGBP
    PAYER
    FEDUC
    FAGE
    FHISP            0.000       0.000       0.000       0.000       0.000       0.000       0.000

  Specific indirect 91
    OBGEST
    PRGBP
    PAYER
    FEDUC
    SOCADV
    FHISP            0.000       0.000       0.000       0.000       0.000       0.000       0.000

  Specific indirect 92
    OBGEST
    PRGBP
    PAYER
    FAGE
    SOCADV
    FHISP            0.000       0.000       0.000       0.000       0.000       0.000       0.000

  Specific indirect 93
    OBGEST
    PRGBP
    MEDUC
    CIG0
    SOCADV
    FHISP            0.000       0.000       0.000       0.000       0.000       0.000       0.000

  Specific indirect 94
    OBGEST
    PRGBP
    WIC
    MEDUC
    CIG0
    FHISP            0.000       0.000       0.000       0.000       0.000       0.000       0.000

  Specific indirect 95
    OBGEST
    PRGBP
    WIC
    MEDUC
    SOCADV
    FHISP            0.000       0.000       0.000       0.000       0.000       0.000       0.000

  Specific indirect 96
    OBGEST
    PRGBP
    WIC
    MAGE
    CIG0
    FHISP            0.000       0.000       0.000       0.000       0.000       0.000       0.000

  Specific indirect 97
    OBGEST
    PRGBP
    WIC
    MAGE
    SOCADV
    FHISP            0.000       0.000       0.000       0.000       0.000       0.000       0.000

  Specific indirect 98
    OBGEST
    PRGBP
    MAGE
    CIG0
    SOCADV
    FHISP            0.000       0.000       0.000       0.000       0.000       0.000       0.000

  Specific indirect 99
    OBGEST
    PRGBP
    BMI
    MEDUC
    CIG0
    FHISP            0.000       0.000       0.000       0.000       0.000       0.000       0.000

  Specific indirect 100
    OBGEST
    PRGBP
    BMI
    MEDUC
    SOCADV
    FHISP            0.002       0.002       0.002       0.002       0.002       0.002       0.002

  Specific indirect 101
    OBGEST
    PRGBP
    BMI
    CIG0
    SOCADV
    FHISP            0.000       0.000       0.000       0.000       0.000       0.000       0.000

  Specific indirect 102
    OBGEST
    PRGBP
    BMI
    MAGE
    CIG0
    FHISP            0.000       0.000       0.000       0.000       0.000       0.000       0.000

  Specific indirect 103
    OBGEST
    PRGBP
    BMI
    MAGE
    SOCADV
    FHISP            0.002       0.002       0.002       0.002       0.002       0.002       0.002

  Specific indirect 104
    OBGEST
    PRGDM
    PAYER
    FEDUC
    FAGE
    FHISP            0.000       0.000       0.000       0.000       0.000       0.000       0.000

  Specific indirect 105
    OBGEST
    PRGDM
    PAYER
    FEDUC
    SOCADV
    FHISP            0.000       0.000       0.000       0.000       0.000       0.000       0.000

  Specific indirect 106
    OBGEST
    PRGDM
    PAYER
    FAGE
    SOCADV
    FHISP            0.000       0.000       0.000       0.000       0.000       0.000       0.000

  Specific indirect 107
    OBGEST
    PRGDM
    MEDUC
    CIG0
    SOCADV
    FHISP            0.000       0.000       0.000       0.000       0.000       0.000       0.000

  Specific indirect 108
    OBGEST
    PRGDM
    WIC
    MEDUC
    CIG0
    FHISP            0.000       0.000       0.000       0.000       0.000       0.000       0.000

  Specific indirect 109
    OBGEST
    PRGDM
    WIC
    MEDUC
    SOCADV
    FHISP            0.000       0.000       0.000       0.000       0.000       0.000       0.000

  Specific indirect 110
    OBGEST
    PRGDM
    WIC
    MAGE
    CIG0
    FHISP            0.000       0.000       0.000       0.000       0.000       0.000       0.000

  Specific indirect 111
    OBGEST
    PRGDM
    WIC
    MAGE
    SOCADV
    FHISP            0.000       0.000       0.000       0.000       0.000       0.000       0.000

  Specific indirect 112
    OBGEST
    PRGDM
    MAGE
    CIG0
    SOCADV
    FHISP            0.000       0.000       0.000       0.000       0.000       0.000       0.000

  Specific indirect 113
    OBGEST
    PRGDM
    BMI
    MEDUC
    CIG0
    FHISP            0.000       0.000       0.000       0.000       0.000       0.000       0.000

  Specific indirect 114
    OBGEST
    PRGDM
    BMI
    MEDUC
    SOCADV
    FHISP            0.001       0.001       0.001       0.001       0.001       0.001       0.001

  Specific indirect 115
    OBGEST
    PRGDM
    BMI
    CIG0
    SOCADV
    FHISP            0.000       0.000       0.000       0.000       0.000       0.000       0.000

  Specific indirect 116
    OBGEST
    PRGDM
    BMI
    MAGE
    CIG0
    FHISP            0.000       0.000       0.000       0.000       0.000       0.000       0.000

  Specific indirect 117
    OBGEST
    PRGDM
    BMI
    MAGE
    SOCADV
    FHISP            0.001       0.001       0.001       0.001       0.001       0.001       0.001

  Specific indirect 118
    OBGEST
    BMI
    MEDUC
    CIG0
    SOCADV
    FHISP            0.000       0.000       0.000       0.000       0.000       0.000       0.000

  Specific indirect 119
    OBGEST
    BMI
    MAGE
    CIG0
    SOCADV
    FHISP            0.000       0.000       0.000       0.000       0.000       0.000       0.000

  Specific indirect 120
    OBGEST
    PRECAREM
    PAYER
    FEDUC
    FAGE
    FHISP            0.000       0.000       0.000       0.000       0.000       0.000       0.000

  Specific indirect 121
    OBGEST
    PRECAREM
    PAYER
    FEDUC
    SOCADV
    FHISP            0.000       0.000       0.000       0.000       0.000       0.000       0.000

  Specific indirect 122
    OBGEST
    PRECAREM
    PAYER
    FAGE
    SOCADV
    FHISP            0.000       0.000       0.000       0.000       0.000       0.000       0.000

  Specific indirect 123
    OBGEST
    PRECAREM
    MEDUC
    CIG0
    SOCADV
    FHISP            0.000       0.000       0.000       0.000       0.000       0.000       0.000

  Specific indirect 124
    OBGEST
    PRECAREM
    WIC
    MEDUC
    CIG0
    FHISP            0.000       0.000       0.000       0.000       0.000       0.000       0.000

  Specific indirect 125
    OBGEST
    PRECAREM
    WIC
    MEDUC
    SOCADV
    FHISP            0.000       0.000       0.000       0.000       0.000       0.000       0.000

  Specific indirect 126
    OBGEST
    PRECAREM
    WIC
    MAGE
    CIG0
    FHISP            0.000       0.000       0.000       0.000       0.000       0.000       0.000

  Specific indirect 127
    OBGEST
    PRECAREM
    WIC
    MAGE
    SOCADV
    FHISP            0.000       0.000       0.000       0.000       0.000       0.000       0.000

  Specific indirect 128
    OBGEST
    PRECAREM
    MAGE
    CIG0
    SOCADV
    FHISP            0.000       0.000       0.000       0.000       0.000       0.000       0.000

  Specific indirect 129
    OBGEST
    PRECAREM
    BMI
    MEDUC
    CIG0
    FHISP            0.000       0.000       0.000       0.000       0.000       0.000       0.000

  Specific indirect 130
    OBGEST
    PRECAREM
    BMI
    MEDUC
    SOCADV
    FHISP            0.000       0.000       0.000       0.000       0.000       0.000       0.000

  Specific indirect 131
    OBGEST
    PRECAREM
    BMI
    CIG0
    SOCADV
    FHISP            0.000       0.000       0.000       0.000       0.000       0.000       0.000

  Specific indirect 132
    OBGEST
    PRECAREM
    BMI
    MAGE
    CIG0
    FHISP            0.000       0.000       0.000       0.000       0.000       0.000       0.000

  Specific indirect 133
    OBGEST
    PRECAREM
    BMI
    MAGE
    SOCADV
    FHISP            0.000       0.000       0.000       0.000       0.000       0.000       0.000

  Specific indirect 134
    OBGEST
    PRGBP
    PAYER
    FEDUC
    FAGE
    SOCADV
    FHISP            0.000       0.000       0.000       0.000       0.000       0.000       0.000

  Specific indirect 135
    OBGEST
    PRGBP
    WIC
    MEDUC
    CIG0
    SOCADV
    FHISP            0.000       0.000       0.000       0.000       0.000       0.000       0.000

  Specific indirect 136
    OBGEST
    PRGBP
    WIC
    MAGE
    CIG0
    SOCADV
    FHISP            0.000       0.000       0.000       0.000       0.000       0.000       0.000

  Specific indirect 137
    OBGEST
    PRGBP
    BMI
    MEDUC
    CIG0
    SOCADV
    FHISP            0.000       0.000       0.000       0.000       0.000       0.000       0.000

  Specific indirect 138
    OBGEST
    PRGBP
    BMI
    MAGE
    CIG0
    SOCADV
    FHISP            0.000       0.000       0.000       0.000       0.000       0.000       0.000

  Specific indirect 139
    OBGEST
    PRGDM
    PAYER
    FEDUC
    FAGE
    SOCADV
    FHISP            0.000       0.000       0.000       0.000       0.000       0.000       0.000

  Specific indirect 140
    OBGEST
    PRGDM
    WIC
    MEDUC
    CIG0
    SOCADV
    FHISP            0.000       0.000       0.000       0.000       0.000       0.000       0.000

  Specific indirect 141
    OBGEST
    PRGDM
    WIC
    MAGE
    CIG0
    SOCADV
    FHISP            0.000       0.000       0.000       0.000       0.000       0.000       0.000

  Specific indirect 142
    OBGEST
    PRGDM
    BMI
    MEDUC
    CIG0
    SOCADV
    FHISP            0.000       0.000       0.000       0.000       0.000       0.000       0.000

  Specific indirect 143
    OBGEST
    PRGDM
    BMI
    MAGE
    CIG0
    SOCADV
    FHISP            0.000       0.000       0.000       0.000       0.000       0.000       0.000

  Specific indirect 144
    OBGEST
    PRECAREM
    PAYER
    FEDUC
    FAGE
    SOCADV
    FHISP            0.000       0.000       0.000       0.000       0.000       0.000       0.000

  Specific indirect 145
    OBGEST
    PRECAREM
    WIC
    MEDUC
    CIG0
    SOCADV
    FHISP            0.000       0.000       0.000       0.000       0.000       0.000       0.000

  Specific indirect 146
    OBGEST
    PRECAREM
    WIC
    MAGE
    CIG0
    SOCADV
    FHISP            0.000       0.000       0.000       0.000       0.000       0.000       0.000

  Specific indirect 147
    OBGEST
    PRECAREM
    BMI
    MEDUC
    CIG0
    SOCADV
    FHISP            0.000       0.000       0.000       0.000       0.000       0.000       0.000

  Specific indirect 148
    OBGEST
    PRECAREM
    BMI
    MAGE
    CIG0
    SOCADV
    FHISP            0.000       0.000       0.000       0.000       0.000       0.000       0.000

  Direct
    OBGEST
    FHISP           -0.021      -0.020      -0.019      -0.016      -0.013      -0.012      -0.011


Effects from OTHF to OBGEST

  Total              0.002       0.003       0.003       0.006       0.009       0.010       0.011
  Total indirect     0.010       0.011       0.011       0.013       0.015       0.016       0.016

  Specific indirect 1
    OBGEST
    PAYER
    OTHF             0.000       0.000       0.000       0.001       0.001       0.001       0.001

  Specific indirect 2
    OBGEST
    CIG0
    OTHF             0.000       0.000       0.000       0.000       0.000       0.001       0.001

  Specific indirect 3
    OBGEST
    WIC
    OTHF             0.000       0.000       0.000       0.001       0.001       0.001       0.001

  Specific indirect 4
    OBGEST
    PRGBP
    OTHF             0.011       0.012       0.012       0.014       0.015       0.016       0.016

  Specific indirect 5
    OBGEST
    PRGDM
    OTHF            -0.006      -0.005      -0.005      -0.004      -0.004      -0.003      -0.003

  Specific indirect 6
    OBGEST
    FAGE
    OTHF             0.000       0.000       0.000       0.000       0.000       0.000       0.000

  Specific indirect 7
    OBGEST
    PRECAREM
    OTHF             0.001       0.001       0.001       0.001       0.001       0.001       0.001

  Specific indirect 8
    OBGEST
    SOCADV
    OTHF             0.000       0.000       0.000       0.000       0.001       0.001       0.001

  Specific indirect 9
    OBGEST
    PAYER
    FEDUC
    OTHF             0.000       0.000       0.000       0.000       0.000       0.000       0.000

  Specific indirect 10
    OBGEST
    PAYER
    FAGE
    OTHF             0.000       0.000       0.000       0.000       0.000       0.000       0.000

  Specific indirect 11
    OBGEST
    PAYER
    SOCADV
    OTHF             0.000       0.000       0.000       0.000       0.000       0.000       0.000

  Specific indirect 12
    OBGEST
    MEDUC
    CIG0
    OTHF             0.000       0.000       0.000       0.000       0.000       0.000       0.000

  Specific indirect 13
    OBGEST
    MEDUC
    SOCADV
    OTHF             0.000       0.000       0.000       0.000       0.000       0.000       0.000

  Specific indirect 14
    OBGEST
    CIG0
    SOCADV
    OTHF             0.000       0.000       0.000       0.000       0.000       0.000       0.000

  Specific indirect 15
    OBGEST
    WIC
    SOCADV
    OTHF             0.000       0.000       0.000       0.000       0.000       0.000       0.000

  Specific indirect 16
    OBGEST
    PRGBP
    PAYER
    OTHF             0.000       0.000       0.000       0.000       0.001       0.001       0.001

  Specific indirect 17
    OBGEST
    PRGBP
    CIG0
    OTHF             0.000       0.000       0.000       0.000       0.000       0.000       0.000

  Specific indirect 18
    OBGEST
    PRGBP
    WIC
    OTHF             0.000       0.000       0.000       0.001       0.001       0.001       0.001

  Specific indirect 19
    OBGEST
    PRGBP
    FAGE
    OTHF             0.000       0.000       0.000       0.000       0.000       0.000       0.000

  Specific indirect 20
    OBGEST
    PRGBP
    SOCADV
    OTHF             0.000       0.000       0.000       0.000       0.000       0.000       0.001

  Specific indirect 21
    OBGEST
    PRGDM
    PAYER
    OTHF             0.000       0.000       0.000       0.000       0.000       0.000       0.000

  Specific indirect 22
    OBGEST
    PRGDM
    CIG0
    OTHF             0.000       0.000       0.000       0.000       0.001       0.001       0.001

  Specific indirect 23
    OBGEST
    PRGDM
    WIC
    OTHF             0.000       0.000       0.000       0.000       0.000       0.000       0.000

  Specific indirect 24
    OBGEST
    PRGDM
    FAGE
    OTHF             0.000       0.000       0.000       0.000       0.000       0.000       0.000

  Specific indirect 25
    OBGEST
    PRGDM
    SOCADV
    OTHF             0.000       0.000       0.000       0.000       0.000       0.000       0.000

  Specific indirect 26
    OBGEST
    FAGE
    SOCADV
    OTHF             0.000       0.000       0.000       0.000       0.000       0.000       0.000

  Specific indirect 27
    OBGEST
    MAGE
    CIG0
    OTHF             0.000       0.000       0.000       0.000       0.000       0.000       0.000

  Specific indirect 28
    OBGEST
    MAGE
    SOCADV
    OTHF             0.000       0.000       0.000       0.000       0.000       0.000       0.000

  Specific indirect 29
    OBGEST
    MHT
    SOCADV
    OTHF             0.000       0.000       0.000       0.000       0.000       0.000       0.000

  Specific indirect 30
    OBGEST
    BMI
    CIG0
    OTHF             0.000       0.000       0.000       0.000       0.000       0.000       0.000

  Specific indirect 31
    OBGEST
    BMI
    SOCADV
    OTHF             0.000       0.000       0.000       0.000       0.000       0.000       0.000

  Specific indirect 32
    OBGEST
    PRECAREM
    PAYER
    OTHF             0.000       0.000       0.000       0.000       0.000       0.000       0.000

  Specific indirect 33
    OBGEST
    PRECAREM
    CIG0
    OTHF             0.000       0.000       0.000       0.000       0.000       0.000       0.000

  Specific indirect 34
    OBGEST
    PRECAREM
    WIC
    OTHF             0.000       0.000       0.000       0.000       0.000       0.000       0.000

  Specific indirect 35
    OBGEST
    PRECAREM
    SOCADV
    OTHF             0.000       0.000       0.000       0.000       0.000       0.000       0.000

  Specific indirect 36
    OBGEST
    PAYER
    FEDUC
    FAGE
    OTHF             0.000       0.000       0.000       0.000       0.000       0.000       0.000

  Specific indirect 37
    OBGEST
    PAYER
    FEDUC
    SOCADV
    OTHF             0.000       0.000       0.000       0.000       0.000       0.000       0.000

  Specific indirect 38
    OBGEST
    PAYER
    FAGE
    SOCADV
    OTHF             0.000       0.000       0.000       0.000       0.000       0.000       0.000

  Specific indirect 39
    OBGEST
    MEDUC
    CIG0
    SOCADV
    OTHF             0.000       0.000       0.000       0.000       0.000       0.000       0.000

  Specific indirect 40
    OBGEST
    WIC
    MEDUC
    CIG0
    OTHF             0.000       0.000       0.000       0.000       0.000       0.000       0.000

  Specific indirect 41
    OBGEST
    WIC
    MEDUC
    SOCADV
    OTHF             0.000       0.000       0.000       0.000       0.000       0.000       0.000

  Specific indirect 42
    OBGEST
    WIC
    MAGE
    CIG0
    OTHF             0.000       0.000       0.000       0.000       0.000       0.000       0.000

  Specific indirect 43
    OBGEST
    WIC
    MAGE
    SOCADV
    OTHF             0.000       0.000       0.000       0.000       0.000       0.000       0.000

  Specific indirect 44
    OBGEST
    PRGBP
    PAYER
    FEDUC
    OTHF             0.000       0.000       0.000       0.000       0.000       0.000       0.000

  Specific indirect 45
    OBGEST
    PRGBP
    PAYER
    FAGE
    OTHF             0.000       0.000       0.000       0.000       0.000       0.000       0.000

  Specific indirect 46
    OBGEST
    PRGBP
    PAYER
    SOCADV
    OTHF             0.000       0.000       0.000       0.000       0.000       0.000       0.000

  Specific indirect 47
    OBGEST
    PRGBP
    MEDUC
    CIG0
    OTHF             0.000       0.000       0.000       0.000       0.000       0.000       0.000

  Specific indirect 48
    OBGEST
    PRGBP
    MEDUC
    SOCADV
    OTHF             0.000       0.000       0.000       0.000       0.000       0.000       0.000

  Specific indirect 49
    OBGEST
    PRGBP
    CIG0
    SOCADV
    OTHF             0.000       0.000       0.000       0.000       0.000       0.000       0.000

  Specific indirect 50
    OBGEST
    PRGBP
    WIC
    SOCADV
    OTHF             0.000       0.000       0.000       0.000       0.000       0.000       0.000

  Specific indirect 51
    OBGEST
    PRGBP
    FAGE
    SOCADV
    OTHF             0.000       0.000       0.000       0.000       0.000       0.000       0.000

  Specific indirect 52
    OBGEST
    PRGBP
    MAGE
    CIG0
    OTHF             0.000       0.000       0.000       0.000       0.000       0.000       0.000

  Specific indirect 53
    OBGEST
    PRGBP
    MAGE
    SOCADV
    OTHF             0.000       0.000       0.000       0.000       0.000       0.000       0.000

  Specific indirect 54
    OBGEST
    PRGBP
    MHT
    SOCADV
    OTHF             0.000       0.000       0.000       0.000       0.000       0.000       0.000

  Specific indirect 55
    OBGEST
    PRGBP
    BMI
    CIG0
    OTHF             0.000       0.000       0.000       0.000       0.000       0.000       0.000

  Specific indirect 56
    OBGEST
    PRGBP
    BMI
    SOCADV
    OTHF             0.000       0.000       0.000       0.000       0.000       0.000       0.000

  Specific indirect 57
    OBGEST
    PRGDM
    PAYER
    FEDUC
    OTHF             0.000       0.000       0.000       0.000       0.000       0.000       0.000

  Specific indirect 58
    OBGEST
    PRGDM
    PAYER
    FAGE
    OTHF             0.000       0.000       0.000       0.000       0.000       0.000       0.000

  Specific indirect 59
    OBGEST
    PRGDM
    PAYER
    SOCADV
    OTHF             0.000       0.000       0.000       0.000       0.000       0.000       0.000

  Specific indirect 60
    OBGEST
    PRGDM
    MEDUC
    CIG0
    OTHF             0.000       0.000       0.000       0.000       0.000       0.000       0.000

  Specific indirect 61
    OBGEST
    PRGDM
    MEDUC
    SOCADV
    OTHF             0.000       0.000       0.000       0.000       0.000       0.000       0.000

  Specific indirect 62
    OBGEST
    PRGDM
    CIG0
    SOCADV
    OTHF             0.000       0.000       0.000       0.000       0.000       0.000       0.000

  Specific indirect 63
    OBGEST
    PRGDM
    WIC
    SOCADV
    OTHF             0.000       0.000       0.000       0.000       0.000       0.000       0.000

  Specific indirect 64
    OBGEST
    PRGDM
    FAGE
    SOCADV
    OTHF             0.000       0.000       0.000       0.000       0.000       0.000       0.000

  Specific indirect 65
    OBGEST
    PRGDM
    MAGE
    CIG0
    OTHF             0.000       0.000       0.000       0.000       0.000       0.000       0.000

  Specific indirect 66
    OBGEST
    PRGDM
    MAGE
    SOCADV
    OTHF             0.000       0.000       0.000       0.000       0.000       0.000       0.000

  Specific indirect 67
    OBGEST
    PRGDM
    MHT
    SOCADV
    OTHF             0.000       0.000       0.000       0.000       0.000       0.000       0.000

  Specific indirect 68
    OBGEST
    PRGDM
    BMI
    CIG0
    OTHF             0.000       0.000       0.000       0.000       0.000       0.000       0.000

  Specific indirect 69
    OBGEST
    PRGDM
    BMI
    SOCADV
    OTHF             0.000       0.000       0.000       0.000       0.000       0.000       0.000

  Specific indirect 70
    OBGEST
    MAGE
    CIG0
    SOCADV
    OTHF             0.000       0.000       0.000       0.000       0.000       0.000       0.000

  Specific indirect 71
    OBGEST
    BMI
    MEDUC
    CIG0
    OTHF             0.000       0.000       0.000       0.000       0.000       0.000       0.000

  Specific indirect 72
    OBGEST
    BMI
    MEDUC
    SOCADV
    OTHF             0.000       0.000       0.000       0.000       0.000       0.000       0.000

  Specific indirect 73
    OBGEST
    BMI
    CIG0
    SOCADV
    OTHF             0.000       0.000       0.000       0.000       0.000       0.000       0.000

  Specific indirect 74
    OBGEST
    BMI
    MAGE
    CIG0
    OTHF             0.000       0.000       0.000       0.000       0.000       0.000       0.000

  Specific indirect 75
    OBGEST
    BMI
    MAGE
    SOCADV
    OTHF             0.000       0.000       0.000       0.000       0.000       0.000       0.000

  Specific indirect 76
    OBGEST
    PRECAREM
    PAYER
    FEDUC
    OTHF             0.000       0.000       0.000       0.000       0.000       0.000       0.000

  Specific indirect 77
    OBGEST
    PRECAREM
    PAYER
    FAGE
    OTHF             0.000       0.000       0.000       0.000       0.000       0.000       0.000

  Specific indirect 78
    OBGEST
    PRECAREM
    PAYER
    SOCADV
    OTHF             0.000       0.000       0.000       0.000       0.000       0.000       0.000

  Specific indirect 79
    OBGEST
    PRECAREM
    MEDUC
    CIG0
    OTHF             0.000       0.000       0.000       0.000       0.000       0.000       0.000

  Specific indirect 80
    OBGEST
    PRECAREM
    MEDUC
    SOCADV
    OTHF             0.000       0.000       0.000       0.000       0.000       0.000       0.000

  Specific indirect 81
    OBGEST
    PRECAREM
    CIG0
    SOCADV
    OTHF             0.000       0.000       0.000       0.000       0.000       0.000       0.000

  Specific indirect 82
    OBGEST
    PRECAREM
    WIC
    SOCADV
    OTHF             0.000       0.000       0.000       0.000       0.000       0.000       0.000

  Specific indirect 83
    OBGEST
    PRECAREM
    MAGE
    CIG0
    OTHF             0.000       0.000       0.000       0.000       0.000       0.000       0.000

  Specific indirect 84
    OBGEST
    PRECAREM
    MAGE
    SOCADV
    OTHF             0.000       0.000       0.000       0.000       0.000       0.000       0.000

  Specific indirect 85
    OBGEST
    PRECAREM
    BMI
    CIG0
    OTHF             0.000       0.000       0.000       0.000       0.000       0.000       0.000

  Specific indirect 86
    OBGEST
    PRECAREM
    BMI
    SOCADV
    OTHF             0.000       0.000       0.000       0.000       0.000       0.000       0.000

  Specific indirect 87
    OBGEST
    PAYER
    FEDUC
    FAGE
    SOCADV
    OTHF             0.000       0.000       0.000       0.000       0.000       0.000       0.000

  Specific indirect 88
    OBGEST
    WIC
    MEDUC
    CIG0
    SOCADV
    OTHF             0.000       0.000       0.000       0.000       0.000       0.000       0.000

  Specific indirect 89
    OBGEST
    WIC
    MAGE
    CIG0
    SOCADV
    OTHF             0.000       0.000       0.000       0.000       0.000       0.000       0.000

  Specific indirect 90
    OBGEST
    PRGBP
    PAYER
    FEDUC
    FAGE
    OTHF             0.000       0.000       0.000       0.000       0.000       0.000       0.000

  Specific indirect 91
    OBGEST
    PRGBP
    PAYER
    FEDUC
    SOCADV
    OTHF             0.000       0.000       0.000       0.000       0.000       0.000       0.000

  Specific indirect 92
    OBGEST
    PRGBP
    PAYER
    FAGE
    SOCADV
    OTHF             0.000       0.000       0.000       0.000       0.000       0.000       0.000

  Specific indirect 93
    OBGEST
    PRGBP
    MEDUC
    CIG0
    SOCADV
    OTHF             0.000       0.000       0.000       0.000       0.000       0.000       0.000

  Specific indirect 94
    OBGEST
    PRGBP
    WIC
    MEDUC
    CIG0
    OTHF             0.000       0.000       0.000       0.000       0.000       0.000       0.000

  Specific indirect 95
    OBGEST
    PRGBP
    WIC
    MEDUC
    SOCADV
    OTHF             0.000       0.000       0.000       0.000       0.000       0.000       0.000

  Specific indirect 96
    OBGEST
    PRGBP
    WIC
    MAGE
    CIG0
    OTHF             0.000       0.000       0.000       0.000       0.000       0.000       0.000

  Specific indirect 97
    OBGEST
    PRGBP
    WIC
    MAGE
    SOCADV
    OTHF             0.000       0.000       0.000       0.000       0.000       0.000       0.000

  Specific indirect 98
    OBGEST
    PRGBP
    MAGE
    CIG0
    SOCADV
    OTHF             0.000       0.000       0.000       0.000       0.000       0.000       0.000

  Specific indirect 99
    OBGEST
    PRGBP
    BMI
    MEDUC
    CIG0
    OTHF             0.000       0.000       0.000       0.000       0.000       0.000       0.000

  Specific indirect 100
    OBGEST
    PRGBP
    BMI
    MEDUC
    SOCADV
    OTHF             0.000       0.000       0.000       0.000       0.000       0.000       0.000

  Specific indirect 101
    OBGEST
    PRGBP
    BMI
    CIG0
    SOCADV
    OTHF             0.000       0.000       0.000       0.000       0.000       0.000       0.000

  Specific indirect 102
    OBGEST
    PRGBP
    BMI
    MAGE
    CIG0
    OTHF             0.000       0.000       0.000       0.000       0.000       0.000       0.000

  Specific indirect 103
    OBGEST
    PRGBP
    BMI
    MAGE
    SOCADV
    OTHF             0.000       0.000       0.000       0.000       0.000       0.000       0.000

  Specific indirect 104
    OBGEST
    PRGDM
    PAYER
    FEDUC
    FAGE
    OTHF             0.000       0.000       0.000       0.000       0.000       0.000       0.000

  Specific indirect 105
    OBGEST
    PRGDM
    PAYER
    FEDUC
    SOCADV
    OTHF             0.000       0.000       0.000       0.000       0.000       0.000       0.000

  Specific indirect 106
    OBGEST
    PRGDM
    PAYER
    FAGE
    SOCADV
    OTHF             0.000       0.000       0.000       0.000       0.000       0.000       0.000

  Specific indirect 107
    OBGEST
    PRGDM
    MEDUC
    CIG0
    SOCADV
    OTHF             0.000       0.000       0.000       0.000       0.000       0.000       0.000

  Specific indirect 108
    OBGEST
    PRGDM
    WIC
    MEDUC
    CIG0
    OTHF             0.000       0.000       0.000       0.000       0.000       0.000       0.000

  Specific indirect 109
    OBGEST
    PRGDM
    WIC
    MEDUC
    SOCADV
    OTHF             0.000       0.000       0.000       0.000       0.000       0.000       0.000

  Specific indirect 110
    OBGEST
    PRGDM
    WIC
    MAGE
    CIG0
    OTHF             0.000       0.000       0.000       0.000       0.000       0.000       0.000

  Specific indirect 111
    OBGEST
    PRGDM
    WIC
    MAGE
    SOCADV
    OTHF             0.000       0.000       0.000       0.000       0.000       0.000       0.000

  Specific indirect 112
    OBGEST
    PRGDM
    MAGE
    CIG0
    SOCADV
    OTHF             0.000       0.000       0.000       0.000       0.000       0.000       0.000

  Specific indirect 113
    OBGEST
    PRGDM
    BMI
    MEDUC
    CIG0
    OTHF             0.000       0.000       0.000       0.000       0.000       0.000       0.000

  Specific indirect 114
    OBGEST
    PRGDM
    BMI
    MEDUC
    SOCADV
    OTHF             0.000       0.000       0.000       0.000       0.000       0.000       0.000

  Specific indirect 115
    OBGEST
    PRGDM
    BMI
    CIG0
    SOCADV
    OTHF             0.000       0.000       0.000       0.000       0.000       0.000       0.000

  Specific indirect 116
    OBGEST
    PRGDM
    BMI
    MAGE
    CIG0
    OTHF             0.000       0.000       0.000       0.000       0.000       0.000       0.000

  Specific indirect 117
    OBGEST
    PRGDM
    BMI
    MAGE
    SOCADV
    OTHF             0.000       0.000       0.000       0.000       0.000       0.000       0.000

  Specific indirect 118
    OBGEST
    BMI
    MEDUC
    CIG0
    SOCADV
    OTHF             0.000       0.000       0.000       0.000       0.000       0.000       0.000

  Specific indirect 119
    OBGEST
    BMI
    MAGE
    CIG0
    SOCADV
    OTHF             0.000       0.000       0.000       0.000       0.000       0.000       0.000

  Specific indirect 120
    OBGEST
    PRECAREM
    PAYER
    FEDUC
    FAGE
    OTHF             0.000       0.000       0.000       0.000       0.000       0.000       0.000

  Specific indirect 121
    OBGEST
    PRECAREM
    PAYER
    FEDUC
    SOCADV
    OTHF             0.000       0.000       0.000       0.000       0.000       0.000       0.000

  Specific indirect 122
    OBGEST
    PRECAREM
    PAYER
    FAGE
    SOCADV
    OTHF             0.000       0.000       0.000       0.000       0.000       0.000       0.000

  Specific indirect 123
    OBGEST
    PRECAREM
    MEDUC
    CIG0
    SOCADV
    OTHF             0.000       0.000       0.000       0.000       0.000       0.000       0.000

  Specific indirect 124
    OBGEST
    PRECAREM
    WIC
    MEDUC
    CIG0
    OTHF             0.000       0.000       0.000       0.000       0.000       0.000       0.000

  Specific indirect 125
    OBGEST
    PRECAREM
    WIC
    MEDUC
    SOCADV
    OTHF             0.000       0.000       0.000       0.000       0.000       0.000       0.000

  Specific indirect 126
    OBGEST
    PRECAREM
    WIC
    MAGE
    CIG0
    OTHF             0.000       0.000       0.000       0.000       0.000       0.000       0.000

  Specific indirect 127
    OBGEST
    PRECAREM
    WIC
    MAGE
    SOCADV
    OTHF             0.000       0.000       0.000       0.000       0.000       0.000       0.000

  Specific indirect 128
    OBGEST
    PRECAREM
    MAGE
    CIG0
    SOCADV
    OTHF             0.000       0.000       0.000       0.000       0.000       0.000       0.000

  Specific indirect 129
    OBGEST
    PRECAREM
    BMI
    MEDUC
    CIG0
    OTHF             0.000       0.000       0.000       0.000       0.000       0.000       0.000

  Specific indirect 130
    OBGEST
    PRECAREM
    BMI
    MEDUC
    SOCADV
    OTHF             0.000       0.000       0.000       0.000       0.000       0.000       0.000

  Specific indirect 131
    OBGEST
    PRECAREM
    BMI
    CIG0
    SOCADV
    OTHF             0.000       0.000       0.000       0.000       0.000       0.000       0.000

  Specific indirect 132
    OBGEST
    PRECAREM
    BMI
    MAGE
    CIG0
    OTHF             0.000       0.000       0.000       0.000       0.000       0.000       0.000

  Specific indirect 133
    OBGEST
    PRECAREM
    BMI
    MAGE
    SOCADV
    OTHF             0.000       0.000       0.000       0.000       0.000       0.000       0.000

  Specific indirect 134
    OBGEST
    PRGBP
    PAYER
    FEDUC
    FAGE
    SOCADV
    OTHF             0.000       0.000       0.000       0.000       0.000       0.000       0.000

  Specific indirect 135
    OBGEST
    PRGBP
    WIC
    MEDUC
    CIG0
    SOCADV
    OTHF             0.000       0.000       0.000       0.000       0.000       0.000       0.000

  Specific indirect 136
    OBGEST
    PRGBP
    WIC
    MAGE
    CIG0
    SOCADV
    OTHF             0.000       0.000       0.000       0.000       0.000       0.000       0.000

  Specific indirect 137
    OBGEST
    PRGBP
    BMI
    MEDUC
    CIG0
    SOCADV
    OTHF             0.000       0.000       0.000       0.000       0.000       0.000       0.000

  Specific indirect 138
    OBGEST
    PRGBP
    BMI
    MAGE
    CIG0
    SOCADV
    OTHF             0.000       0.000       0.000       0.000       0.000       0.000       0.000

  Specific indirect 139
    OBGEST
    PRGDM
    PAYER
    FEDUC
    FAGE
    SOCADV
    OTHF             0.000       0.000       0.000       0.000       0.000       0.000       0.000

  Specific indirect 140
    OBGEST
    PRGDM
    WIC
    MEDUC
    CIG0
    SOCADV
    OTHF             0.000       0.000       0.000       0.000       0.000       0.000       0.000

  Specific indirect 141
    OBGEST
    PRGDM
    WIC
    MAGE
    CIG0
    SOCADV
    OTHF             0.000       0.000       0.000       0.000       0.000       0.000       0.000

  Specific indirect 142
    OBGEST
    PRGDM
    BMI
    MEDUC
    CIG0
    SOCADV
    OTHF             0.000       0.000       0.000       0.000       0.000       0.000       0.000

  Specific indirect 143
    OBGEST
    PRGDM
    BMI
    MAGE
    CIG0
    SOCADV
    OTHF             0.000       0.000       0.000       0.000       0.000       0.000       0.000

  Specific indirect 144
    OBGEST
    PRECAREM
    PAYER
    FEDUC
    FAGE
    SOCADV
    OTHF             0.000       0.000       0.000       0.000       0.000       0.000       0.000

  Specific indirect 145
    OBGEST
    PRECAREM
    WIC
    MEDUC
    CIG0
    SOCADV
    OTHF             0.000       0.000       0.000       0.000       0.000       0.000       0.000

  Specific indirect 146
    OBGEST
    PRECAREM
    WIC
    MAGE
    CIG0
    SOCADV
    OTHF             0.000       0.000       0.000       0.000       0.000       0.000       0.000

  Specific indirect 147
    OBGEST
    PRECAREM
    BMI
    MEDUC
    CIG0
    SOCADV
    OTHF             0.000       0.000       0.000       0.000       0.000       0.000       0.000

  Specific indirect 148
    OBGEST
    PRECAREM
    BMI
    MAGE
    CIG0
    SOCADV
    OTHF             0.000       0.000       0.000       0.000       0.000       0.000       0.000

  Direct
    OBGEST
    OTHF            -0.012      -0.011      -0.010      -0.007      -0.004      -0.003      -0.002


Effects from SOCADV to OBGEST

  Total              0.057       0.058       0.059       0.062       0.066       0.067       0.068
  Total indirect    -0.053      -0.047      -0.044      -0.027      -0.012      -0.009      -0.003

  Specific indirect 1
    OBGEST
    PAYER
    SOCADV          -0.024      -0.022      -0.021      -0.014      -0.009      -0.007      -0.005

  Specific indirect 2
    OBGEST
    MEDUC
    SOCADV          -0.027      -0.024      -0.023      -0.016      -0.009      -0.008      -0.006

  Specific indirect 3
    OBGEST
    CIG0
    SOCADV          -0.004      -0.003      -0.002       0.001       0.004       0.004       0.006

  Specific indirect 4
    OBGEST
    WIC
    SOCADV          -0.017      -0.015      -0.014      -0.009      -0.003      -0.002       0.000

  Specific indirect 5
    OBGEST
    PRGBP
    SOCADV           0.040       0.043       0.046       0.054       0.064       0.065       0.069

  Specific indirect 6
    OBGEST
    PRGDM
    SOCADV          -0.002       0.000       0.001       0.006       0.011       0.011       0.014

  Specific indirect 7
    OBGEST
    FAGE
    SOCADV          -0.003      -0.003      -0.002       0.000       0.001       0.002       0.003

  Specific indirect 8
    OBGEST
    MAGE
    SOCADV          -0.002      -0.001       0.000       0.003       0.006       0.007       0.008

  Specific indirect 9
    OBGEST
    MHT
    SOCADV           0.006       0.006       0.006       0.006       0.007       0.007       0.007

  Specific indirect 10
    OBGEST
    BMI
    SOCADV          -0.048      -0.047      -0.046      -0.043      -0.041      -0.040      -0.039

  Specific indirect 11
    OBGEST
    PRECAREM
    SOCADV          -0.002      -0.002      -0.002      -0.001       0.000       0.000       0.000

  Specific indirect 12
    OBGEST
    PAYER
    FEDUC
    SOCADV           0.000       0.000       0.000       0.001       0.001       0.001       0.002

  Specific indirect 13
    OBGEST
    PAYER
    FAGE
    SOCADV           0.000       0.000       0.000       0.000       0.000       0.000       0.000

  Specific indirect 14
    OBGEST
    MEDUC
    CIG0
    SOCADV          -0.001      -0.001      -0.001      -0.001       0.000       0.000       0.000

  Specific indirect 15
    OBGEST
    WIC
    MEDUC
    SOCADV           0.000       0.000       0.000       0.000       0.001       0.001       0.001

  Specific indirect 16
    OBGEST
    WIC
    MAGE
    SOCADV          -0.001      -0.001      -0.001      -0.001       0.000       0.000       0.000

  Specific indirect 17
    OBGEST
    PRGBP
    PAYER
    SOCADV          -0.016      -0.015      -0.015      -0.012      -0.008      -0.008      -0.007

  Specific indirect 18
    OBGEST
    PRGBP
    MEDUC
    SOCADV          -0.018      -0.016      -0.016      -0.012      -0.009      -0.008      -0.006

  Specific indirect 19
    OBGEST
    PRGBP
    CIG0
    SOCADV          -0.001       0.000       0.000       0.002       0.003       0.003       0.004

  Specific indirect 20
    OBGEST
    PRGBP
    WIC
    SOCADV          -0.014      -0.013      -0.012      -0.009      -0.007      -0.006      -0.005

  Specific indirect 21
    OBGEST
    PRGBP
    FAGE
    SOCADV           0.003       0.003       0.003       0.004       0.005       0.005       0.006

  Specific indirect 22
    OBGEST
    PRGBP
    MAGE
    SOCADV          -0.013      -0.013      -0.012      -0.011      -0.009      -0.009      -0.008

  Specific indirect 23
    OBGEST
    PRGBP
    MHT
    SOCADV          -0.001      -0.001      -0.001      -0.001      -0.001      -0.001      -0.001

  Specific indirect 24
    OBGEST
    PRGBP
    BMI
    SOCADV           0.030       0.031       0.031       0.032       0.034       0.034       0.034

  Specific indirect 25
    OBGEST
    PRGDM
    PAYER
    SOCADV          -0.003      -0.003      -0.003      -0.001       0.001       0.001       0.001

  Specific indirect 26
    OBGEST
    PRGDM
    MEDUC
    SOCADV          -0.003      -0.002      -0.002       0.000       0.002       0.002       0.003

  Specific indirect 27
    OBGEST
    PRGDM
    CIG0
    SOCADV           0.003       0.003       0.003       0.004       0.005       0.005       0.006

  Specific indirect 28
    OBGEST
    PRGDM
    WIC
    SOCADV          -0.001      -0.001      -0.001       0.001       0.002       0.002       0.003

  Specific indirect 29
    OBGEST
    PRGDM
    FAGE
    SOCADV          -0.002      -0.002      -0.002      -0.001      -0.001      -0.001      -0.001

  Specific indirect 30
    OBGEST
    PRGDM
    MAGE
    SOCADV          -0.020      -0.019      -0.019      -0.018      -0.017      -0.017      -0.017

  Specific indirect 31
    OBGEST
    PRGDM
    MHT
    SOCADV           0.002       0.002       0.002       0.002       0.002       0.002       0.002

  Specific indirect 32
    OBGEST
    PRGDM
    BMI
    SOCADV           0.014       0.014       0.014       0.015       0.016       0.016       0.017

  Specific indirect 33
    OBGEST
    MAGE
    CIG0
    SOCADV           0.000       0.000       0.000       0.000       0.000       0.000       0.000

  Specific indirect 34
    OBGEST
    BMI
    MEDUC
    SOCADV           0.012       0.013       0.013       0.014       0.016       0.016       0.016

  Specific indirect 35
    OBGEST
    BMI
    CIG0
    SOCADV           0.000       0.000       0.000       0.001       0.001       0.001       0.001

  Specific indirect 36
    OBGEST
    BMI
    MAGE
    SOCADV           0.012       0.012       0.012       0.013       0.014       0.014       0.014

  Specific indirect 37
    OBGEST
    PRECAREM
    PAYER
    SOCADV          -0.006      -0.006      -0.006      -0.005      -0.005      -0.005      -0.005

  Specific indirect 38
    OBGEST
    PRECAREM
    MEDUC
    SOCADV          -0.003      -0.003      -0.003      -0.002      -0.002      -0.002      -0.002

  Specific indirect 39
    OBGEST
    PRECAREM
    CIG0
    SOCADV          -0.001      -0.001      -0.001      -0.001       0.000       0.000       0.000

  Specific indirect 40
    OBGEST
    PRECAREM
    WIC
    SOCADV           0.002       0.002       0.002       0.002       0.003       0.003       0.003

  Specific indirect 41
    OBGEST
    PRECAREM
    MAGE
    SOCADV          -0.001      -0.001      -0.001      -0.001      -0.001      -0.001      -0.001

  Specific indirect 42
    OBGEST
    PRECAREM
    BMI
    SOCADV           0.000       0.000       0.000       0.001       0.001       0.001       0.001

  Specific indirect 43
    OBGEST
    PAYER
    FEDUC
    FAGE
    SOCADV           0.000       0.000       0.000       0.000       0.000       0.000       0.000

  Specific indirect 44
    OBGEST
    WIC
    MEDUC
    CIG0
    SOCADV           0.000       0.000       0.000       0.000       0.000       0.000       0.000

  Specific indirect 45
    OBGEST
    WIC
    MAGE
    CIG0
    SOCADV           0.000       0.000       0.000       0.000       0.000       0.000       0.000

  Specific indirect 46
    OBGEST
    PRGBP
    PAYER
    FEDUC
    SOCADV           0.000       0.000       0.000       0.001       0.001       0.001       0.001

  Specific indirect 47
    OBGEST
    PRGBP
    PAYER
    FAGE
    SOCADV           0.000       0.000       0.000       0.000       0.000       0.000       0.000

  Specific indirect 48
    OBGEST
    PRGBP
    MEDUC
    CIG0
    SOCADV          -0.001      -0.001      -0.001       0.000       0.000       0.000       0.000

  Specific indirect 49
    OBGEST
    PRGBP
    WIC
    MEDUC
    SOCADV           0.000       0.000       0.000       0.000       0.001       0.001       0.001

  Specific indirect 50
    OBGEST
    PRGBP
    WIC
    MAGE
    SOCADV          -0.001      -0.001      -0.001      -0.001       0.000       0.000       0.000

  Specific indirect 51
    OBGEST
    PRGBP
    MAGE
    CIG0
    SOCADV           0.000       0.000       0.000       0.000       0.000       0.000       0.000

  Specific indirect 52
    OBGEST
    PRGBP
    BMI
    MEDUC
    SOCADV          -0.012      -0.012      -0.011      -0.011      -0.010      -0.010      -0.010

  Specific indirect 53
    OBGEST
    PRGBP
    BMI
    CIG0
    SOCADV          -0.001      -0.001      -0.001       0.000       0.000       0.000       0.000

  Specific indirect 54
    OBGEST
    PRGBP
    BMI
    MAGE
    SOCADV          -0.010      -0.010      -0.010      -0.010      -0.009      -0.009      -0.009

  Specific indirect 55
    OBGEST
    PRGDM
    PAYER
    FEDUC
    SOCADV           0.000       0.000       0.000       0.000       0.000       0.000       0.000

  Specific indirect 56
    OBGEST
    PRGDM
    PAYER
    FAGE
    SOCADV           0.000       0.000       0.000       0.000       0.000       0.000       0.000

  Specific indirect 57
    OBGEST
    PRGDM
    MEDUC
    CIG0
    SOCADV           0.000       0.000       0.000       0.000       0.000       0.000       0.000

  Specific indirect 58
    OBGEST
    PRGDM
    WIC
    MEDUC
    SOCADV           0.000       0.000       0.000       0.000       0.000       0.000       0.000

  Specific indirect 59
    OBGEST
    PRGDM
    WIC
    MAGE
    SOCADV           0.000       0.000       0.000       0.000       0.000       0.000       0.000

  Specific indirect 60
    OBGEST
    PRGDM
    MAGE
    CIG0
    SOCADV           0.000       0.000       0.000       0.000       0.000       0.000       0.000

  Specific indirect 61
    OBGEST
    PRGDM
    BMI
    MEDUC
    SOCADV          -0.006      -0.006      -0.005      -0.005      -0.005      -0.005      -0.004

  Specific indirect 62
    OBGEST
    PRGDM
    BMI
    CIG0
    SOCADV           0.000       0.000       0.000       0.000       0.000       0.000       0.000

  Specific indirect 63
    OBGEST
    PRGDM
    BMI
    MAGE
    SOCADV          -0.005      -0.005      -0.005      -0.005      -0.004      -0.004      -0.004

  Specific indirect 64
    OBGEST
    BMI
    MEDUC
    CIG0
    SOCADV           0.000       0.000       0.000       0.001       0.001       0.001       0.001

  Specific indirect 65
    OBGEST
    BMI
    MAGE
    CIG0
    SOCADV           0.000       0.000       0.000       0.000       0.000       0.000       0.000

  Specific indirect 66
    OBGEST
    PRECAREM
    PAYER
    FEDUC
    SOCADV           0.000       0.000       0.000       0.000       0.000       0.000       0.000

  Specific indirect 67
    OBGEST
    PRECAREM
    PAYER
    FAGE
    SOCADV           0.000       0.000       0.000       0.000       0.000       0.000       0.000

  Specific indirect 68
    OBGEST
    PRECAREM
    MEDUC
    CIG0
    SOCADV           0.000       0.000       0.000       0.000       0.000       0.000       0.000

  Specific indirect 69
    OBGEST
    PRECAREM
    WIC
    MEDUC
    SOCADV           0.000       0.000       0.000       0.000       0.000       0.000       0.000

  Specific indirect 70
    OBGEST
    PRECAREM
    WIC
    MAGE
    SOCADV           0.000       0.000       0.000       0.000       0.000       0.000       0.000

  Specific indirect 71
    OBGEST
    PRECAREM
    MAGE
    CIG0
    SOCADV           0.000       0.000       0.000       0.000       0.000       0.000       0.000

  Specific indirect 72
    OBGEST
    PRECAREM
    BMI
    MEDUC
    SOCADV           0.000       0.000       0.000       0.000       0.000       0.000       0.000

  Specific indirect 73
    OBGEST
    PRECAREM
    BMI
    CIG0
    SOCADV           0.000       0.000       0.000       0.000       0.000       0.000       0.000

  Specific indirect 74
    OBGEST
    PRECAREM
    BMI
    MAGE
    SOCADV           0.000       0.000       0.000       0.000       0.000       0.000       0.000

  Specific indirect 75
    OBGEST
    PRGBP
    PAYER
    FEDUC
    FAGE
    SOCADV           0.000       0.000       0.000       0.000       0.000       0.000       0.000

  Specific indirect 76
    OBGEST
    PRGBP
    WIC
    MEDUC
    CIG0
    SOCADV           0.000       0.000       0.000       0.000       0.000       0.000       0.000

  Specific indirect 77
    OBGEST
    PRGBP
    WIC
    MAGE
    CIG0
    SOCADV           0.000       0.000       0.000       0.000       0.000       0.000       0.000

  Specific indirect 78
    OBGEST
    PRGBP
    BMI
    MEDUC
    CIG0
    SOCADV           0.000       0.000       0.000       0.000       0.000       0.000       0.000

  Specific indirect 79
    OBGEST
    PRGBP
    BMI
    MAGE
    CIG0
    SOCADV           0.000       0.000       0.000       0.000       0.000       0.000       0.000

  Specific indirect 80
    OBGEST
    PRGDM
    PAYER
    FEDUC
    FAGE
    SOCADV           0.000       0.000       0.000       0.000       0.000       0.000       0.000

  Specific indirect 81
    OBGEST
    PRGDM
    WIC
    MEDUC
    CIG0
    SOCADV           0.000       0.000       0.000       0.000       0.000       0.000       0.000

  Specific indirect 82
    OBGEST
    PRGDM
    WIC
    MAGE
    CIG0
    SOCADV           0.000       0.000       0.000       0.000       0.000       0.000       0.000

  Specific indirect 83
    OBGEST
    PRGDM
    BMI
    MEDUC
    CIG0
    SOCADV           0.000       0.000       0.000       0.000       0.000       0.000       0.000

  Specific indirect 84
    OBGEST
    PRGDM
    BMI
    MAGE
    CIG0
    SOCADV           0.000       0.000       0.000       0.000       0.000       0.000       0.000

  Specific indirect 85
    OBGEST
    PRECAREM
    PAYER
    FEDUC
    FAGE
    SOCADV           0.000       0.000       0.000       0.000       0.000       0.000       0.000

  Specific indirect 86
    OBGEST
    PRECAREM
    WIC
    MEDUC
    CIG0
    SOCADV           0.000       0.000       0.000       0.000       0.000       0.000       0.000

  Specific indirect 87
    OBGEST
    PRECAREM
    WIC
    MAGE
    CIG0
    SOCADV           0.000       0.000       0.000       0.000       0.000       0.000       0.000

  Specific indirect 88
    OBGEST
    PRECAREM
    BMI
    MEDUC
    CIG0
    SOCADV           0.000       0.000       0.000       0.000       0.000       0.000       0.000

  Specific indirect 89
    OBGEST
    PRECAREM
    BMI
    MAGE
    CIG0
    SOCADV           0.000       0.000       0.000       0.000       0.000       0.000       0.000

  Direct
    OBGEST
    SOCADV           0.062       0.069       0.071       0.090       0.108       0.112       0.119


Effects from CIG0 to OBGEST

  Total             -0.018      -0.017      -0.015      -0.010      -0.004      -0.003      -0.001
  Total indirect    -0.013      -0.012      -0.011      -0.008      -0.005      -0.004      -0.003

  Specific indirect 1
    OBGEST
    MEDUC
    CIG0             0.000       0.001       0.001       0.001       0.002       0.002       0.002

  Specific indirect 2
    OBGEST
    PRGBP
    CIG0            -0.007      -0.007      -0.006      -0.003       0.000       0.000       0.002

  Specific indirect 3
    OBGEST
    PRGDM
    CIG0            -0.011      -0.010      -0.010      -0.008      -0.007      -0.006      -0.006

  Specific indirect 4
    OBGEST
    MAGE
    CIG0             0.000       0.000       0.000       0.000       0.000       0.000       0.000

  Specific indirect 5
    OBGEST
    BMI
    CIG0            -0.002      -0.002      -0.002      -0.001      -0.001      -0.001      -0.001

  Specific indirect 6
    OBGEST
    PRECAREM
    CIG0             0.001       0.001       0.001       0.001       0.001       0.002       0.002

  Specific indirect 7
    OBGEST
    WIC
    MEDUC
    CIG0             0.000       0.000       0.000       0.000       0.000       0.000       0.000

  Specific indirect 8
    OBGEST
    WIC
    MAGE
    CIG0             0.000       0.000       0.000       0.000       0.000       0.000       0.000

  Specific indirect 9
    OBGEST
    PRGBP
    MEDUC
    CIG0             0.000       0.001       0.001       0.001       0.001       0.001       0.001

  Specific indirect 10
    OBGEST
    PRGBP
    MAGE
    CIG0             0.000       0.000       0.000       0.000       0.000       0.000       0.000

  Specific indirect 11
    OBGEST
    PRGBP
    BMI
    CIG0             0.000       0.001       0.001       0.001       0.001       0.001       0.001

  Specific indirect 12
    OBGEST
    PRGDM
    MEDUC
    CIG0             0.000       0.000       0.000       0.000       0.000       0.000       0.000

  Specific indirect 13
    OBGEST
    PRGDM
    MAGE
    CIG0             0.000       0.000       0.000       0.000       0.000       0.000       0.000

  Specific indirect 14
    OBGEST
    PRGDM
    BMI
    CIG0             0.000       0.000       0.000       0.000       0.001       0.001       0.001

  Specific indirect 15
    OBGEST
    BMI
    MEDUC
    CIG0            -0.001      -0.001      -0.001      -0.001      -0.001      -0.001      -0.001

  Specific indirect 16
    OBGEST
    BMI
    MAGE
    CIG0             0.000       0.000       0.000       0.000       0.000       0.000       0.000

  Specific indirect 17
    OBGEST
    PRECAREM
    MEDUC
    CIG0             0.000       0.000       0.000       0.000       0.000       0.000       0.000

  Specific indirect 18
    OBGEST
    PRECAREM
    MAGE
    CIG0             0.000       0.000       0.000       0.000       0.000       0.000       0.000

  Specific indirect 19
    OBGEST
    PRECAREM
    BMI
    CIG0             0.000       0.000       0.000       0.000       0.000       0.000       0.000

  Specific indirect 20
    OBGEST
    PRGBP
    WIC
    MEDUC
    CIG0             0.000       0.000       0.000       0.000       0.000       0.000       0.000

  Specific indirect 21
    OBGEST
    PRGBP
    WIC
    MAGE
    CIG0             0.000       0.000       0.000       0.000       0.000       0.000       0.000

  Specific indirect 22
    OBGEST
    PRGBP
    BMI
    MEDUC
    CIG0             0.001       0.001       0.001       0.001       0.001       0.001       0.001

  Specific indirect 23
    OBGEST
    PRGBP
    BMI
    MAGE
    CIG0             0.000       0.000       0.000       0.000       0.000       0.000       0.000

  Specific indirect 24
    OBGEST
    PRGDM
    WIC
    MEDUC
    CIG0             0.000       0.000       0.000       0.000       0.000       0.000       0.000

  Specific indirect 25
    OBGEST
    PRGDM
    WIC
    MAGE
    CIG0             0.000       0.000       0.000       0.000       0.000       0.000       0.000

  Specific indirect 26
    OBGEST
    PRGDM
    BMI
    MEDUC
    CIG0             0.000       0.000       0.000       0.000       0.000       0.000       0.000

  Specific indirect 27
    OBGEST
    PRGDM
    BMI
    MAGE
    CIG0             0.000       0.000       0.000       0.000       0.000       0.000       0.000

  Specific indirect 28
    OBGEST
    PRECAREM
    WIC
    MEDUC
    CIG0             0.000       0.000       0.000       0.000       0.000       0.000       0.000

  Specific indirect 29
    OBGEST
    PRECAREM
    WIC
    MAGE
    CIG0             0.000       0.000       0.000       0.000       0.000       0.000       0.000

  Specific indirect 30
    OBGEST
    PRECAREM
    BMI
    MEDUC
    CIG0             0.000       0.000       0.000       0.000       0.000       0.000       0.000

  Specific indirect 31
    OBGEST
    PRECAREM
    BMI
    MAGE
    CIG0             0.000       0.000       0.000       0.000       0.000       0.000       0.000

  Direct
    OBGEST
    CIG0            -0.011      -0.009      -0.007      -0.002       0.004       0.005       0.007


Effects from MAGE to OBGEST

  Total             -0.048      -0.047      -0.046      -0.042      -0.037      -0.037      -0.035
  Total indirect    -0.050      -0.049      -0.049      -0.046      -0.043      -0.043      -0.042

  Specific indirect 1
    OBGEST
    WIC
    MAGE            -0.001      -0.001      -0.001      -0.001       0.000       0.000       0.000

  Specific indirect 2
    OBGEST
    PRGBP
    MAGE            -0.019      -0.018      -0.018      -0.015      -0.013      -0.012      -0.012

  Specific indirect 3
    OBGEST
    PRGDM
    MAGE            -0.028      -0.027      -0.027      -0.026      -0.024      -0.024      -0.024

  Specific indirect 4
    OBGEST
    BMI
    MAGE             0.017       0.017       0.017       0.018       0.019       0.020       0.020

  Specific indirect 5
    OBGEST
    PRECAREM
    MAGE            -0.002      -0.002      -0.002      -0.002      -0.001      -0.001      -0.001

  Specific indirect 6
    OBGEST
    PRGBP
    WIC
    MAGE            -0.001      -0.001      -0.001      -0.001      -0.001      -0.001       0.000

  Specific indirect 7
    OBGEST
    PRGBP
    BMI
    MAGE            -0.014      -0.014      -0.014      -0.014      -0.013      -0.013      -0.013

  Specific indirect 8
    OBGEST
    PRGDM
    WIC
    MAGE             0.000       0.000       0.000       0.000       0.000       0.000       0.000

  Specific indirect 9
    OBGEST
    PRGDM
    BMI
    MAGE            -0.007      -0.007      -0.007      -0.006      -0.006      -0.006      -0.006

  Specific indirect 10
    OBGEST
    PRECAREM
    WIC
    MAGE             0.000       0.000       0.000       0.000       0.000       0.000       0.000

  Specific indirect 11
    OBGEST
    PRECAREM
    BMI
    MAGE             0.000       0.000       0.000       0.000       0.000       0.000       0.000

  Direct
    OBGEST
    MAGE            -0.003      -0.001      -0.001       0.004       0.009       0.010       0.012


Effects from FAGE to OBGEST

  Total             -0.001       0.001       0.001       0.004       0.007       0.008       0.009
  Total indirect     0.002       0.003       0.003       0.005       0.007       0.007       0.008

  Specific indirect 1
    OBGEST
    PAYER
    FAGE             0.000       0.000       0.000       0.000       0.000       0.000       0.000

  Specific indirect 2
    OBGEST
    PRGBP
    FAGE             0.005       0.005       0.006       0.007       0.009       0.009       0.010

  Specific indirect 3
    OBGEST
    PRGDM
    FAGE            -0.004      -0.003      -0.003      -0.002      -0.001      -0.001      -0.001

  Specific indirect 4
    OBGEST
    PAYER
    FEDUC
    FAGE             0.000       0.000       0.000       0.000       0.000       0.000       0.000

  Specific indirect 5
    OBGEST
    PRGBP
    PAYER
    FAGE             0.000       0.000       0.000       0.000       0.000       0.000       0.000

  Specific indirect 6
    OBGEST
    PRGDM
    PAYER
    FAGE             0.000       0.000       0.000       0.000       0.000       0.000       0.000

  Specific indirect 7
    OBGEST
    PRECAREM
    PAYER
    FAGE             0.000       0.000       0.000       0.000       0.000       0.000       0.000

  Specific indirect 8
    OBGEST
    PRGBP
    PAYER
    FEDUC
    FAGE             0.000       0.000       0.000       0.000       0.000       0.000       0.000

  Specific indirect 9
    OBGEST
    PRGDM
    PAYER
    FEDUC
    FAGE             0.000       0.000       0.000       0.000       0.000       0.000       0.000

  Specific indirect 10
    OBGEST
    PRECAREM
    PAYER
    FEDUC
    FAGE             0.000       0.000       0.000       0.000       0.000       0.000       0.000

  Direct
    OBGEST
    FAGE            -0.006      -0.005      -0.004      -0.001       0.003       0.003       0.004


Effects from MEDUC to OBGEST

  Total             -0.052      -0.048      -0.047      -0.039      -0.031      -0.030      -0.027
  Total indirect    -0.026      -0.025      -0.024      -0.019      -0.014      -0.013      -0.011

  Specific indirect 1
    OBGEST
    WIC
    MEDUC            0.000       0.000       0.000       0.000       0.001       0.001       0.001

  Specific indirect 2
    OBGEST
    PRGBP
    MEDUC           -0.022      -0.020      -0.019      -0.015      -0.011      -0.010      -0.008

  Specific indirect 3
    OBGEST
    PRGDM
    MEDUC           -0.003      -0.003      -0.002       0.000       0.002       0.003       0.004

  Specific indirect 4
    OBGEST
    BMI
    MEDUC            0.016       0.016       0.016       0.018       0.019       0.020       0.020

  Specific indirect 5
    OBGEST
    PRECAREM
    MEDUC           -0.003      -0.003      -0.003      -0.003      -0.003      -0.002      -0.002

  Specific indirect 6
    OBGEST
    PRGBP
    WIC
    MEDUC            0.000       0.000       0.000       0.000       0.001       0.001       0.001

  Specific indirect 7
    OBGEST
    PRGBP
    BMI
    MEDUC           -0.015      -0.014      -0.014      -0.013      -0.012      -0.012      -0.012

  Specific indirect 8
    OBGEST
    PRGDM
    WIC
    MEDUC            0.000       0.000       0.000       0.000       0.000       0.000       0.000

  Specific indirect 9
    OBGEST
    PRGDM
    BMI
    MEDUC           -0.007      -0.007      -0.007      -0.006      -0.006      -0.006      -0.006

  Specific indirect 10
    OBGEST
    PRECAREM
    WIC
    MEDUC            0.000       0.000       0.000       0.000       0.000       0.000       0.000

  Specific indirect 11
    OBGEST
    PRECAREM
    BMI
    MEDUC            0.000       0.000       0.000       0.000       0.000       0.000       0.000

  Direct
    OBGEST
    MEDUC           -0.033      -0.030      -0.029      -0.020      -0.012      -0.010      -0.007


Effects from FEDUC to OBGEST

  Total              0.002       0.002       0.002       0.003       0.003       0.004       0.004
  Total indirect     0.002       0.002       0.002       0.003       0.003       0.004       0.004

  Specific indirect 1
    OBGEST
    PAYER
    FEDUC            0.000       0.001       0.001       0.001       0.002       0.002       0.002

  Specific indirect 2
    OBGEST
    PRGBP
    PAYER
    FEDUC            0.000       0.001       0.001       0.001       0.001       0.001       0.001

  Specific indirect 3
    OBGEST
    PRGDM
    PAYER
    FEDUC            0.000       0.000       0.000       0.000       0.000       0.000       0.000

  Specific indirect 4
    OBGEST
    PRECAREM
    PAYER
    FEDUC            0.000       0.000       0.000       0.000       0.001       0.001       0.001


Effects from MHT to OBGEST

  Total              0.035       0.036       0.037       0.039       0.041       0.041       0.042
  Total indirect     0.002       0.003       0.003       0.004       0.006       0.006       0.006

  Specific indirect 1
    OBGEST
    PRGBP
    MHT             -0.008      -0.008      -0.007      -0.006      -0.005      -0.005      -0.004

  Specific indirect 2
    OBGEST
    PRGDM
    MHT              0.009       0.010       0.010       0.011       0.011       0.011       0.012

  Direct
    OBGEST
    MHT              0.031       0.032       0.032       0.034       0.037       0.037       0.038


Effects from BMI to OBGEST

  Total             -0.013      -0.012      -0.012      -0.009      -0.005      -0.005      -0.004
  Total indirect    -0.090      -0.090      -0.089      -0.087      -0.085      -0.085      -0.084

  Specific indirect 1
    OBGEST
    PRGBP
    BMI             -0.061      -0.061      -0.060      -0.059      -0.057      -0.056      -0.056

  Specific indirect 2
    OBGEST
    PRGDM
    BMI             -0.030      -0.029      -0.029      -0.028      -0.026      -0.026      -0.026

  Specific indirect 3
    OBGEST
    PRECAREM
    BMI             -0.001      -0.001      -0.001      -0.001      -0.001      -0.001      -0.001

  Direct
    OBGEST
    BMI              0.074       0.075       0.075       0.078       0.082       0.082       0.083


Effects from PAYER to OBGEST

  Total             -0.051      -0.049      -0.047      -0.040      -0.033      -0.032      -0.030
  Total indirect    -0.029      -0.027      -0.026      -0.022      -0.018      -0.017      -0.015

  Specific indirect 1
    OBGEST
    PRGBP
    PAYER           -0.020      -0.019      -0.018      -0.014      -0.011      -0.010      -0.008

  Specific indirect 2
    OBGEST
    PRGDM
    PAYER           -0.004      -0.004      -0.003      -0.001       0.001       0.001       0.002

  Specific indirect 3
    OBGEST
    PRECAREM
    PAYER           -0.007      -0.007      -0.007      -0.006      -0.006      -0.006      -0.006

  Direct
    OBGEST
    PAYER           -0.030      -0.027      -0.026      -0.018      -0.011      -0.009      -0.006


Effects from WIC to OBGEST

  Total              0.010       0.012       0.014       0.021       0.029       0.030       0.033
  Total indirect     0.002       0.004       0.004       0.009       0.013       0.014       0.016

  Specific indirect 1
    OBGEST
    PRGBP
    WIC              0.007       0.009       0.010       0.013       0.017       0.018       0.019

  Specific indirect 2
    OBGEST
    PRGDM
    WIC             -0.004      -0.003      -0.003      -0.001       0.001       0.001       0.002

  Specific indirect 3
    OBGEST
    PRECAREM
    WIC             -0.004      -0.004      -0.004      -0.003      -0.003      -0.003      -0.003

  Direct
    OBGEST
    WIC              0.001       0.003       0.005       0.012       0.020       0.021       0.024


Effects from PRECAREM to OBGEST

  Total              0.045       0.046       0.047       0.049       0.051       0.051       0.052
  Total indirect     0.000       0.000       0.000       0.000       0.000       0.000       0.000

  Direct
    OBGEST
    PRECAREM         0.045       0.046       0.047       0.049       0.051       0.051       0.052


Effects from AFRAMM to PRECAREM via SOCADV

  Sum of indirect    0.008       0.009       0.009       0.009       0.010       0.010       0.010

  Specific indirect 1
    PRECAREM
    SOCADV
    AFRAMM           0.000       0.000       0.000       0.001       0.002       0.002       0.003

  Specific indirect 2
    PRECAREM
    PAYER
    SOCADV
    AFRAMM           0.006       0.006       0.006       0.006       0.007       0.007       0.007

  Specific indirect 3
    PRECAREM
    MEDUC
    SOCADV
    AFRAMM           0.002       0.002       0.002       0.003       0.003       0.003       0.004

  Specific indirect 4
    PRECAREM
    CIG0
    SOCADV
    AFRAMM           0.001       0.001       0.001       0.001       0.001       0.001       0.001

  Specific indirect 5
    PRECAREM
    WIC
    SOCADV
    AFRAMM          -0.003      -0.003      -0.003      -0.003      -0.002      -0.002      -0.002

  Specific indirect 6
    PRECAREM
    MAGE
    SOCADV
    AFRAMM           0.001       0.001       0.001       0.001       0.002       0.002       0.002

  Specific indirect 7
    PRECAREM
    BMI
    SOCADV
    AFRAMM          -0.001      -0.001      -0.001      -0.001      -0.001      -0.001       0.000

  Specific indirect 8
    PRECAREM
    PAYER
    FEDUC
    SOCADV
    AFRAMM          -0.001      -0.001       0.000       0.000       0.000       0.000       0.000

  Specific indirect 9
    PRECAREM
    PAYER
    FAGE
    SOCADV
    AFRAMM           0.000       0.000       0.000       0.000       0.000       0.000       0.000

  Specific indirect 10
    PRECAREM
    MEDUC
    CIG0
    SOCADV
    AFRAMM           0.000       0.000       0.000       0.000       0.000       0.000       0.000

  Specific indirect 11
    PRECAREM
    WIC
    MEDUC
    SOCADV
    AFRAMM           0.000       0.000       0.000       0.000       0.000       0.000       0.000

  Specific indirect 12
    PRECAREM
    WIC
    MAGE
    SOCADV
    AFRAMM           0.000       0.000       0.000       0.000       0.000       0.000       0.000

  Specific indirect 13
    PRECAREM
    MAGE
    CIG0
    SOCADV
    AFRAMM           0.000       0.000       0.000       0.000       0.000       0.000       0.000

  Specific indirect 14
    PRECAREM
    BMI
    MEDUC
    SOCADV
    AFRAMM           0.000       0.000       0.000       0.000       0.000       0.000       0.000

  Specific indirect 15
    PRECAREM
    BMI
    CIG0
    SOCADV
    AFRAMM           0.000       0.000       0.000       0.000       0.000       0.000       0.000

  Specific indirect 16
    PRECAREM
    BMI
    MAGE
    SOCADV
    AFRAMM           0.000       0.000       0.000       0.000       0.000       0.000       0.000

  Specific indirect 17
    PRECAREM
    PAYER
    FEDUC
    FAGE
    SOCADV
    AFRAMM           0.000       0.000       0.000       0.000       0.000       0.000       0.000

  Specific indirect 18
    PRECAREM
    WIC
    MEDUC
    CIG0
    SOCADV
    AFRAMM           0.000       0.000       0.000       0.000       0.000       0.000       0.000

  Specific indirect 19
    PRECAREM
    WIC
    MAGE
    CIG0
    SOCADV
    AFRAMM           0.000       0.000       0.000       0.000       0.000       0.000       0.000

  Specific indirect 20
    PRECAREM
    BMI
    MEDUC
    CIG0
    SOCADV
    AFRAMM           0.000       0.000       0.000       0.000       0.000       0.000       0.000

  Specific indirect 21
    PRECAREM
    BMI
    MAGE
    CIG0
    SOCADV
    AFRAMM           0.000       0.000       0.000       0.000       0.000       0.000       0.000


Effects from MHISP to PRECAREM via SOCADV

  Sum of indirect    0.020       0.020       0.020       0.021       0.021       0.021       0.022

  Specific indirect 1
    PRECAREM
    SOCADV
    MHISP           -0.001       0.000       0.001       0.003       0.005       0.005       0.006

  Specific indirect 2
    PRECAREM
    PAYER
    SOCADV
    MHISP            0.013       0.013       0.014       0.014       0.015       0.015       0.016

  Specific indirect 3
    PRECAREM
    MEDUC
    SOCADV
    MHISP            0.005       0.005       0.006       0.006       0.007       0.007       0.008

  Specific indirect 4
    PRECAREM
    CIG0
    SOCADV
    MHISP            0.001       0.001       0.001       0.002       0.002       0.002       0.002

  Specific indirect 5
    PRECAREM
    WIC
    SOCADV
    MHISP           -0.007      -0.007      -0.007      -0.006      -0.006      -0.005      -0.005

  Specific indirect 6
    PRECAREM
    MAGE
    SOCADV
    MHISP            0.003       0.003       0.003       0.003       0.004       0.004       0.004

  Specific indirect 7
    PRECAREM
    BMI
    SOCADV
    MHISP           -0.002      -0.002      -0.002      -0.001      -0.001      -0.001      -0.001

  Specific indirect 8
    PRECAREM
    PAYER
    FEDUC
    SOCADV
    MHISP           -0.001      -0.001      -0.001      -0.001      -0.001      -0.001      -0.001

  Specific indirect 9
    PRECAREM
    PAYER
    FAGE
    SOCADV
    MHISP            0.000       0.000       0.000       0.000       0.000       0.000       0.000

  Specific indirect 10
    PRECAREM
    MEDUC
    CIG0
    SOCADV
    MHISP            0.000       0.000       0.000       0.000       0.000       0.000       0.000

  Specific indirect 11
    PRECAREM
    WIC
    MEDUC
    SOCADV
    MHISP            0.000       0.000       0.000       0.000       0.000       0.000       0.000

  Specific indirect 12
    PRECAREM
    WIC
    MAGE
    SOCADV
    MHISP            0.000       0.000       0.000       0.000       0.000       0.000       0.000

  Specific indirect 13
    PRECAREM
    MAGE
    CIG0
    SOCADV
    MHISP            0.000       0.000       0.000       0.000       0.000       0.000       0.000

  Specific indirect 14
    PRECAREM
    BMI
    MEDUC
    SOCADV
    MHISP            0.000       0.000       0.000       0.000       0.001       0.001       0.001

  Specific indirect 15
    PRECAREM
    BMI
    CIG0
    SOCADV
    MHISP            0.000       0.000       0.000       0.000       0.000       0.000       0.000

  Specific indirect 16
    PRECAREM
    BMI
    MAGE
    SOCADV
    MHISP            0.000       0.000       0.000       0.000       0.000       0.000       0.001

  Specific indirect 17
    PRECAREM
    PAYER
    FEDUC
    FAGE
    SOCADV
    MHISP            0.000       0.000       0.000       0.000       0.000       0.000       0.000

  Specific indirect 18
    PRECAREM
    WIC
    MEDUC
    CIG0
    SOCADV
    MHISP            0.000       0.000       0.000       0.000       0.000       0.000       0.000

  Specific indirect 19
    PRECAREM
    WIC
    MAGE
    CIG0
    SOCADV
    MHISP            0.000       0.000       0.000       0.000       0.000       0.000       0.000

  Specific indirect 20
    PRECAREM
    BMI
    MEDUC
    CIG0
    SOCADV
    MHISP            0.000       0.000       0.000       0.000       0.000       0.000       0.000

  Specific indirect 21
    PRECAREM
    BMI
    MAGE
    CIG0
    SOCADV
    MHISP            0.000       0.000       0.000       0.000       0.000       0.000       0.000


Effects from OTHM to PRECAREM via SOCADV

  Sum of indirect   -0.023      -0.023      -0.023      -0.022      -0.022      -0.021      -0.021

  Specific indirect 1
    PRECAREM
    SOCADV
    OTHM            -0.006      -0.006      -0.005      -0.003      -0.001       0.000       0.001

  Specific indirect 2
    PRECAREM
    PAYER
    SOCADV
    OTHM            -0.017      -0.016      -0.016      -0.015      -0.015      -0.014      -0.014

  Specific indirect 3
    PRECAREM
    MEDUC
    SOCADV
    OTHM            -0.008      -0.008      -0.008      -0.007      -0.006      -0.006      -0.006

  Specific indirect 4
    PRECAREM
    CIG0
    SOCADV
    OTHM            -0.002      -0.002      -0.002      -0.002      -0.001      -0.001      -0.001

  Specific indirect 5
    PRECAREM
    WIC
    SOCADV
    OTHM             0.006       0.006       0.006       0.007       0.007       0.008       0.008

  Specific indirect 6
    PRECAREM
    MAGE
    SOCADV
    OTHM            -0.004      -0.004      -0.004      -0.003      -0.003      -0.003      -0.003

  Specific indirect 7
    PRECAREM
    BMI
    SOCADV
    OTHM             0.001       0.001       0.001       0.002       0.002       0.002       0.002

  Specific indirect 8
    PRECAREM
    PAYER
    FEDUC
    SOCADV
    OTHM             0.001       0.001       0.001       0.001       0.001       0.001       0.001

  Specific indirect 9
    PRECAREM
    PAYER
    FAGE
    SOCADV
    OTHM             0.000       0.000       0.000       0.000       0.000       0.000       0.000

  Specific indirect 10
    PRECAREM
    MEDUC
    CIG0
    SOCADV
    OTHM             0.000       0.000       0.000       0.000       0.000       0.000       0.000

  Specific indirect 11
    PRECAREM
    WIC
    MEDUC
    SOCADV
    OTHM             0.000       0.000       0.000       0.000       0.000       0.000       0.000

  Specific indirect 12
    PRECAREM
    WIC
    MAGE
    SOCADV
    OTHM             0.000       0.000       0.000       0.000       0.000       0.000       0.000

  Specific indirect 13
    PRECAREM
    MAGE
    CIG0
    SOCADV
    OTHM             0.000       0.000       0.000       0.000       0.000       0.000       0.000

  Specific indirect 14
    PRECAREM
    BMI
    MEDUC
    SOCADV
    OTHM            -0.001      -0.001      -0.001       0.000       0.000       0.000       0.000

  Specific indirect 15
    PRECAREM
    BMI
    CIG0
    SOCADV
    OTHM             0.000       0.000       0.000       0.000       0.000       0.000       0.000

  Specific indirect 16
    PRECAREM
    BMI
    MAGE
    SOCADV
    OTHM            -0.001      -0.001      -0.001       0.000       0.000       0.000       0.000

  Specific indirect 17
    PRECAREM
    PAYER
    FEDUC
    FAGE
    SOCADV
    OTHM             0.000       0.000       0.000       0.000       0.000       0.000       0.000

  Specific indirect 18
    PRECAREM
    WIC
    MEDUC
    CIG0
    SOCADV
    OTHM             0.000       0.000       0.000       0.000       0.000       0.000       0.000

  Specific indirect 19
    PRECAREM
    WIC
    MAGE
    CIG0
    SOCADV
    OTHM             0.000       0.000       0.000       0.000       0.000       0.000       0.000

  Specific indirect 20
    PRECAREM
    BMI
    MEDUC
    CIG0
    SOCADV
    OTHM             0.000       0.000       0.000       0.000       0.000       0.000       0.000

  Specific indirect 21
    PRECAREM
    BMI
    MAGE
    CIG0
    SOCADV
    OTHM             0.000       0.000       0.000       0.000       0.000       0.000       0.000


Effects from AFRAMF to PRECAREM via SOCADV

  Sum of indirect    0.029       0.030       0.030       0.031       0.031       0.032       0.032

  Specific indirect 1
    PRECAREM
    SOCADV
    AFRAMF          -0.001       0.000       0.001       0.004       0.007       0.008       0.009

  Specific indirect 2
    PRECAREM
    PAYER
    SOCADV
    AFRAMF           0.019       0.020       0.020       0.021       0.022       0.023       0.023

  Specific indirect 3
    PRECAREM
    MEDUC
    SOCADV
    AFRAMF           0.008       0.008       0.008       0.009       0.011       0.011       0.011

  Specific indirect 4
    PRECAREM
    CIG0
    SOCADV
    AFRAMF           0.002       0.002       0.002       0.003       0.003       0.003       0.003

  Specific indirect 5
    PRECAREM
    WIC
    SOCADV
    AFRAMF          -0.011      -0.010      -0.010      -0.009      -0.008      -0.008      -0.008

  Specific indirect 6
    PRECAREM
    MAGE
    SOCADV
    AFRAMF           0.004       0.004       0.004       0.005       0.005       0.005       0.006

  Specific indirect 7
    PRECAREM
    BMI
    SOCADV
    AFRAMF          -0.003      -0.002      -0.002      -0.002      -0.002      -0.002      -0.002

  Specific indirect 8
    PRECAREM
    PAYER
    FEDUC
    SOCADV
    AFRAMF          -0.002      -0.002      -0.002      -0.001      -0.001      -0.001      -0.001

  Specific indirect 9
    PRECAREM
    PAYER
    FAGE
    SOCADV
    AFRAMF           0.000       0.000       0.000       0.000       0.000       0.000       0.000

  Specific indirect 10
    PRECAREM
    MEDUC
    CIG0
    SOCADV
    AFRAMF           0.000       0.000       0.000       0.000       0.000       0.000       0.000

  Specific indirect 11
    PRECAREM
    WIC
    MEDUC
    SOCADV
    AFRAMF           0.000       0.000       0.000       0.000       0.001       0.001       0.001

  Specific indirect 12
    PRECAREM
    WIC
    MAGE
    SOCADV
    AFRAMF          -0.001      -0.001      -0.001      -0.001       0.000       0.000       0.000

  Specific indirect 13
    PRECAREM
    MAGE
    CIG0
    SOCADV
    AFRAMF           0.000       0.000       0.000       0.000       0.000       0.000       0.000

  Specific indirect 14
    PRECAREM
    BMI
    MEDUC
    SOCADV
    AFRAMF           0.001       0.001       0.001       0.001       0.001       0.001       0.001

  Specific indirect 15
    PRECAREM
    BMI
    CIG0
    SOCADV
    AFRAMF           0.000       0.000       0.000       0.000       0.000       0.000       0.000

  Specific indirect 16
    PRECAREM
    BMI
    MAGE
    SOCADV
    AFRAMF           0.000       0.001       0.001       0.001       0.001       0.001       0.001

  Specific indirect 17
    PRECAREM
    PAYER
    FEDUC
    FAGE
    SOCADV
    AFRAMF           0.000       0.000       0.000       0.000       0.000       0.000       0.000

  Specific indirect 18
    PRECAREM
    WIC
    MEDUC
    CIG0
    SOCADV
    AFRAMF           0.000       0.000       0.000       0.000       0.000       0.000       0.000

  Specific indirect 19
    PRECAREM
    WIC
    MAGE
    CIG0
    SOCADV
    AFRAMF           0.000       0.000       0.000       0.000       0.000       0.000       0.000

  Specific indirect 20
    PRECAREM
    BMI
    MEDUC
    CIG0
    SOCADV
    AFRAMF           0.000       0.000       0.000       0.000       0.000       0.000       0.000

  Specific indirect 21
    PRECAREM
    BMI
    MAGE
    CIG0
    SOCADV
    AFRAMF           0.000       0.000       0.000       0.000       0.000       0.000       0.000


Effects from FHISP to PRECAREM via SOCADV

  Sum of indirect    0.028       0.028       0.028       0.029       0.030       0.030       0.030

  Specific indirect 1
    PRECAREM
    SOCADV
    FHISP           -0.001       0.000       0.001       0.004       0.007       0.007       0.008

  Specific indirect 2
    PRECAREM
    PAYER
    SOCADV
    FHISP            0.018       0.019       0.019       0.020       0.021       0.022       0.022

  Specific indirect 3
    PRECAREM
    MEDUC
    SOCADV
    FHISP            0.007       0.008       0.008       0.009       0.010       0.010       0.011

  Specific indirect 4
    PRECAREM
    CIG0
    SOCADV
    FHISP            0.002       0.002       0.002       0.002       0.003       0.003       0.003

  Specific indirect 5
    PRECAREM
    WIC
    SOCADV
    FHISP           -0.010      -0.010      -0.010      -0.009      -0.008      -0.008      -0.008

  Specific indirect 6
    PRECAREM
    MAGE
    SOCADV
    FHISP            0.004       0.004       0.004       0.004       0.005       0.005       0.005

  Specific indirect 7
    PRECAREM
    BMI
    SOCADV
    FHISP           -0.002      -0.002      -0.002      -0.002      -0.002      -0.002      -0.002

  Specific indirect 8
    PRECAREM
    PAYER
    FEDUC
    SOCADV
    FHISP           -0.002      -0.002      -0.002      -0.001      -0.001      -0.001      -0.001

  Specific indirect 9
    PRECAREM
    PAYER
    FAGE
    SOCADV
    FHISP            0.000       0.000       0.000       0.000       0.000       0.000       0.000

  Specific indirect 10
    PRECAREM
    MEDUC
    CIG0
    SOCADV
    FHISP            0.000       0.000       0.000       0.000       0.000       0.000       0.000

  Specific indirect 11
    PRECAREM
    WIC
    MEDUC
    SOCADV
    FHISP            0.000       0.000       0.000       0.000       0.000       0.001       0.001

  Specific indirect 12
    PRECAREM
    WIC
    MAGE
    SOCADV
    FHISP           -0.001      -0.001      -0.001      -0.001       0.000       0.000       0.000

  Specific indirect 13
    PRECAREM
    MAGE
    CIG0
    SOCADV
    FHISP            0.000       0.000       0.000       0.000       0.000       0.000       0.000

  Specific indirect 14
    PRECAREM
    BMI
    MEDUC
    SOCADV
    FHISP            0.000       0.001       0.001       0.001       0.001       0.001       0.001

  Specific indirect 15
    PRECAREM
    BMI
    CIG0
    SOCADV
    FHISP            0.000       0.000       0.000       0.000       0.000       0.000       0.000

  Specific indirect 16
    PRECAREM
    BMI
    MAGE
    SOCADV
    FHISP            0.000       0.000       0.001       0.001       0.001       0.001       0.001

  Specific indirect 17
    PRECAREM
    PAYER
    FEDUC
    FAGE
    SOCADV
    FHISP            0.000       0.000       0.000       0.000       0.000       0.000       0.000

  Specific indirect 18
    PRECAREM
    WIC
    MEDUC
    CIG0
    SOCADV
    FHISP            0.000       0.000       0.000       0.000       0.000       0.000       0.000

  Specific indirect 19
    PRECAREM
    WIC
    MAGE
    CIG0
    SOCADV
    FHISP            0.000       0.000       0.000       0.000       0.000       0.000       0.000

  Specific indirect 20
    PRECAREM
    BMI
    MEDUC
    CIG0
    SOCADV
    FHISP            0.000       0.000       0.000       0.000       0.000       0.000       0.000

  Specific indirect 21
    PRECAREM
    BMI
    MAGE
    CIG0
    SOCADV
    FHISP            0.000       0.000       0.000       0.000       0.000       0.000       0.000


Effects from OTHF to PRECAREM via SOCADV

  Sum of indirect   -0.002      -0.001      -0.001      -0.001       0.000       0.000       0.000

  Specific indirect 1
    PRECAREM
    SOCADV
    OTHF             0.000       0.000       0.000       0.000       0.000       0.000       0.000

  Specific indirect 2
    PRECAREM
    PAYER
    SOCADV
    OTHF            -0.001      -0.001      -0.001       0.000       0.000       0.000       0.000

  Specific indirect 3
    PRECAREM
    MEDUC
    SOCADV
    OTHF             0.000       0.000       0.000       0.000       0.000       0.000       0.000

  Specific indirect 4
    PRECAREM
    CIG0
    SOCADV
    OTHF             0.000       0.000       0.000       0.000       0.000       0.000       0.000

  Specific indirect 5
    PRECAREM
    WIC
    SOCADV
    OTHF             0.000       0.000       0.000       0.000       0.000       0.000       0.000

  Specific indirect 6
    PRECAREM
    MAGE
    SOCADV
    OTHF             0.000       0.000       0.000       0.000       0.000       0.000       0.000

  Specific indirect 7
    PRECAREM
    BMI
    SOCADV
    OTHF             0.000       0.000       0.000       0.000       0.000       0.000       0.000

  Specific indirect 8
    PRECAREM
    PAYER
    FEDUC
    SOCADV
    OTHF             0.000       0.000       0.000       0.000       0.000       0.000       0.000

  Specific indirect 9
    PRECAREM
    PAYER
    FAGE
    SOCADV
    OTHF             0.000       0.000       0.000       0.000       0.000       0.000       0.000

  Specific indirect 10
    PRECAREM
    MEDUC
    CIG0
    SOCADV
    OTHF             0.000       0.000       0.000       0.000       0.000       0.000       0.000

  Specific indirect 11
    PRECAREM
    WIC
    MEDUC
    SOCADV
    OTHF             0.000       0.000       0.000       0.000       0.000       0.000       0.000

  Specific indirect 12
    PRECAREM
    WIC
    MAGE
    SOCADV
    OTHF             0.000       0.000       0.000       0.000       0.000       0.000       0.000

  Specific indirect 13
    PRECAREM
    MAGE
    CIG0
    SOCADV
    OTHF             0.000       0.000       0.000       0.000       0.000       0.000       0.000

  Specific indirect 14
    PRECAREM
    BMI
    MEDUC
    SOCADV
    OTHF             0.000       0.000       0.000       0.000       0.000       0.000       0.000

  Specific indirect 15
    PRECAREM
    BMI
    CIG0
    SOCADV
    OTHF             0.000       0.000       0.000       0.000       0.000       0.000       0.000

  Specific indirect 16
    PRECAREM
    BMI
    MAGE
    SOCADV
    OTHF             0.000       0.000       0.000       0.000       0.000       0.000       0.000

  Specific indirect 17
    PRECAREM
    PAYER
    FEDUC
    FAGE
    SOCADV
    OTHF             0.000       0.000       0.000       0.000       0.000       0.000       0.000

  Specific indirect 18
    PRECAREM
    WIC
    MEDUC
    CIG0
    SOCADV
    OTHF             0.000       0.000       0.000       0.000       0.000       0.000       0.000

  Specific indirect 19
    PRECAREM
    WIC
    MAGE
    CIG0
    SOCADV
    OTHF             0.000       0.000       0.000       0.000       0.000       0.000       0.000

  Specific indirect 20
    PRECAREM
    BMI
    MEDUC
    CIG0
    SOCADV
    OTHF             0.000       0.000       0.000       0.000       0.000       0.000       0.000

  Specific indirect 21
    PRECAREM
    BMI
    MAGE
    CIG0
    SOCADV
    OTHF             0.000       0.000       0.000       0.000       0.000       0.000       0.000


Effects from CIG0 to PRECAREM via SOCADV

  Sum of indirect    0.000       0.000       0.000       0.000       0.000       0.000       0.000


Effects from MEDUC to PRECAREM via SOCADV

  Sum of indirect    0.000       0.000       0.000       0.000       0.000       0.000       0.000


Effects from FEDUC to PRECAREM via SOCADV

  Sum of indirect    0.000       0.000       0.000       0.000       0.000       0.000       0.000


Effects from FAGE to PRECAREM via SOCADV

  Sum of indirect    0.000       0.000       0.000       0.000       0.000       0.000       0.000


Effects from MHT to PRECAREM via SOCADV

  Sum of indirect    0.000       0.000       0.000       0.000       0.000       0.000       0.000


Effects from BMI to PRECAREM via SOCADV

  Sum of indirect    0.000       0.000       0.000       0.000       0.000       0.000       0.000


Effects from AFRAMM to PRGBP via SOCADV

  Sum of indirect    0.004       0.005       0.005       0.005       0.006       0.006       0.006

  Specific indirect 1
    PRGBP
    SOCADV
    AFRAMM           0.007       0.008       0.009       0.010       0.012       0.013       0.014

  Specific indirect 2
    PRGBP
    PAYER
    SOCADV
    AFRAMM          -0.003      -0.003      -0.003      -0.002      -0.002      -0.001      -0.001

  Specific indirect 3
    PRGBP
    MEDUC
    SOCADV
    AFRAMM          -0.003      -0.003      -0.003      -0.002      -0.002      -0.002      -0.001

  Specific indirect 4
    PRGBP
    CIG0
    SOCADV
    AFRAMM           0.000       0.000       0.000       0.000       0.001       0.001       0.001

  Specific indirect 5
    PRGBP
    WIC
    SOCADV
    AFRAMM          -0.003      -0.002      -0.002      -0.002      -0.001      -0.001      -0.001

  Specific indirect 6
    PRGBP
    FAGE
    SOCADV
    AFRAMM           0.000       0.001       0.001       0.001       0.001       0.001       0.001

  Specific indirect 7
    PRGBP
    MAGE
    SOCADV
    AFRAMM          -0.003      -0.003      -0.002      -0.002      -0.002      -0.002      -0.002

  Specific indirect 8
    PRGBP
    MHT
    SOCADV
    AFRAMM           0.000       0.000       0.000       0.000       0.000       0.000       0.000

  Specific indirect 9
    PRGBP
    BMI
    SOCADV
    AFRAMM           0.005       0.006       0.006       0.006       0.007       0.007       0.007

  Specific indirect 10
    PRGBP
    PAYER
    FEDUC
    SOCADV
    AFRAMM           0.000       0.000       0.000       0.000       0.000       0.000       0.000

  Specific indirect 11
    PRGBP
    PAYER
    FAGE
    SOCADV
    AFRAMM           0.000       0.000       0.000       0.000       0.000       0.000       0.000

  Specific indirect 12
    PRGBP
    MEDUC
    CIG0
    SOCADV
    AFRAMM           0.000       0.000       0.000       0.000       0.000       0.000       0.000

  Specific indirect 13
    PRGBP
    WIC
    MEDUC
    SOCADV
    AFRAMM           0.000       0.000       0.000       0.000       0.000       0.000       0.000

  Specific indirect 14
```
