## Supplementary material for "Disentangling effects of ethnicity, deprivation, and payment source on obstetric outcomes in American primigravidae: A structural equation model of observational data": Addendum 2 - Mplus output for Bayesian estimation of realistic model (part 4 of 4)

```
    PRGBP
    WIC
    MAGE
    SOCADV
    AFRAMM           0.000       0.000       0.000       0.000       0.000       0.000       0.000

  Specific indirect 15
    PRGBP
    MAGE
    CIG0
    SOCADV
    AFRAMM           0.000       0.000       0.000       0.000       0.000       0.000       0.000

  Specific indirect 16
    PRGBP
    BMI
    MEDUC
    SOCADV
    AFRAMM          -0.002      -0.002      -0.002      -0.002      -0.002      -0.002      -0.002

  Specific indirect 17
    PRGBP
    BMI
    CIG0
    SOCADV
    AFRAMM           0.000       0.000       0.000       0.000       0.000       0.000       0.000

  Specific indirect 18
    PRGBP
    BMI
    MAGE
    SOCADV
    AFRAMM          -0.002      -0.002      -0.002      -0.002      -0.002      -0.002      -0.002

  Specific indirect 19
    PRGBP
    PAYER
    FEDUC
    FAGE
    SOCADV
    AFRAMM           0.000       0.000       0.000       0.000       0.000       0.000       0.000

  Specific indirect 20
    PRGBP
    WIC
    MEDUC
    CIG0
    SOCADV
    AFRAMM           0.000       0.000       0.000       0.000       0.000       0.000       0.000

  Specific indirect 21
    PRGBP
    WIC
    MAGE
    CIG0
    SOCADV
    AFRAMM           0.000       0.000       0.000       0.000       0.000       0.000       0.000

  Specific indirect 22
    PRGBP
    BMI
    MEDUC
    CIG0
    SOCADV
    AFRAMM           0.000       0.000       0.000       0.000       0.000       0.000       0.000

  Specific indirect 23
    PRGBP
    BMI
    MAGE
    CIG0
    SOCADV
    AFRAMM           0.000       0.000       0.000       0.000       0.000       0.000       0.000


Effects from MHISP to PRGBP via SOCADV

  Sum of indirect    0.010       0.010       0.011       0.011       0.012       0.012       0.013

  Specific indirect 1
    PRGBP
    SOCADV
    MHISP            0.017       0.019       0.019       0.023       0.027       0.028       0.030

  Specific indirect 2
    PRGBP
    PAYER
    SOCADV
    MHISP           -0.007      -0.007      -0.006      -0.005      -0.004      -0.003      -0.003

  Specific indirect 3
    PRGBP
    MEDUC
    SOCADV
    MHISP           -0.008      -0.007      -0.007      -0.005      -0.004      -0.003      -0.003

  Specific indirect 4
    PRGBP
    CIG0
    SOCADV
    MHISP            0.000       0.000       0.000       0.001       0.001       0.001       0.002

  Specific indirect 5
    PRGBP
    WIC
    SOCADV
    MHISP           -0.006      -0.005      -0.005      -0.004      -0.003      -0.003      -0.002

  Specific indirect 6
    PRGBP
    FAGE
    SOCADV
    MHISP            0.001       0.001       0.001       0.002       0.002       0.002       0.002

  Specific indirect 7
    PRGBP
    MAGE
    SOCADV
    MHISP           -0.006      -0.005      -0.005      -0.005      -0.004      -0.004      -0.003

  Specific indirect 8
    PRGBP
    MHT
    SOCADV
    MHISP           -0.001      -0.001      -0.001       0.000       0.000       0.000       0.000

  Specific indirect 9
    PRGBP
    BMI
    SOCADV
    MHISP            0.013       0.013       0.013       0.014       0.015       0.015       0.015

  Specific indirect 10
    PRGBP
    PAYER
    FEDUC
    SOCADV
    MHISP            0.000       0.000       0.000       0.000       0.000       0.000       0.000

  Specific indirect 11
    PRGBP
    PAYER
    FAGE
    SOCADV
    MHISP            0.000       0.000       0.000       0.000       0.000       0.000       0.000

  Specific indirect 12
    PRGBP
    MEDUC
    CIG0
    SOCADV
    MHISP            0.000       0.000       0.000       0.000       0.000       0.000       0.000

  Specific indirect 13
    PRGBP
    WIC
    MEDUC
    SOCADV
    MHISP            0.000       0.000       0.000       0.000       0.000       0.000       0.000

  Specific indirect 14
    PRGBP
    WIC
    MAGE
    SOCADV
    MHISP            0.000       0.000       0.000       0.000       0.000       0.000       0.000

  Specific indirect 15
    PRGBP
    MAGE
    CIG0
    SOCADV
    MHISP            0.000       0.000       0.000       0.000       0.000       0.000       0.000

  Specific indirect 16
    PRGBP
    BMI
    MEDUC
    SOCADV
    MHISP           -0.005      -0.005      -0.005      -0.005      -0.004      -0.004      -0.004

  Specific indirect 17
    PRGBP
    BMI
    CIG0
    SOCADV
    MHISP            0.000       0.000       0.000       0.000       0.000       0.000       0.000

  Specific indirect 18
    PRGBP
    BMI
    MAGE
    SOCADV
    MHISP           -0.004      -0.004      -0.004      -0.004      -0.004      -0.004      -0.004

  Specific indirect 19
    PRGBP
    PAYER
    FEDUC
    FAGE
    SOCADV
    MHISP            0.000       0.000       0.000       0.000       0.000       0.000       0.000

  Specific indirect 20
    PRGBP
    WIC
    MEDUC
    CIG0
    SOCADV
    MHISP            0.000       0.000       0.000       0.000       0.000       0.000       0.000

  Specific indirect 21
    PRGBP
    WIC
    MAGE
    CIG0
    SOCADV
    MHISP            0.000       0.000       0.000       0.000       0.000       0.000       0.000

  Specific indirect 22
    PRGBP
    BMI
    MEDUC
    CIG0
    SOCADV
    MHISP            0.000       0.000       0.000       0.000       0.000       0.000       0.000

  Specific indirect 23
    PRGBP
    BMI
    MAGE
    CIG0
    SOCADV
    MHISP            0.000       0.000       0.000       0.000       0.000       0.000       0.000


Effects from OTHM to PRGBP via SOCADV

  Sum of indirect   -0.014      -0.013      -0.013      -0.012      -0.011      -0.011      -0.011

  Specific indirect 1
    PRGBP
    SOCADV
    OTHM            -0.032      -0.030      -0.029      -0.025      -0.021      -0.020      -0.018

  Specific indirect 2
    PRGBP
    PAYER
    SOCADV
    OTHM             0.003       0.004       0.004       0.005       0.007       0.007       0.008

  Specific indirect 3
    PRGBP
    MEDUC
    SOCADV
    OTHM             0.003       0.004       0.004       0.006       0.007       0.008       0.008

  Specific indirect 4
    PRGBP
    CIG0
    SOCADV
    OTHM            -0.002      -0.002      -0.001      -0.001       0.000       0.000       0.000

  Specific indirect 5
    PRGBP
    WIC
    SOCADV
    OTHM             0.002       0.003       0.003       0.004       0.006       0.006       0.006

  Specific indirect 6
    PRGBP
    FAGE
    SOCADV
    OTHM            -0.003      -0.002      -0.002      -0.002      -0.001      -0.001      -0.001

  Specific indirect 7
    PRGBP
    MAGE
    SOCADV
    OTHM             0.004       0.004       0.004       0.005       0.006       0.006       0.006

  Specific indirect 8
    PRGBP
    MHT
    SOCADV
    OTHM             0.000       0.000       0.000       0.001       0.001       0.001       0.001

  Specific indirect 9
    PRGBP
    BMI
    SOCADV
    OTHM            -0.016      -0.016      -0.016      -0.015      -0.014      -0.014      -0.014

  Specific indirect 10
    PRGBP
    PAYER
    FEDUC
    SOCADV
    OTHM            -0.001       0.000       0.000       0.000       0.000       0.000       0.000

  Specific indirect 11
    PRGBP
    PAYER
    FAGE
    SOCADV
    OTHM             0.000       0.000       0.000       0.000       0.000       0.000       0.000

  Specific indirect 12
    PRGBP
    MEDUC
    CIG0
    SOCADV
    OTHM             0.000       0.000       0.000       0.000       0.000       0.000       0.000

  Specific indirect 13
    PRGBP
    WIC
    MEDUC
    SOCADV
    OTHM             0.000       0.000       0.000       0.000       0.000       0.000       0.000

  Specific indirect 14
    PRGBP
    WIC
    MAGE
    SOCADV
    OTHM             0.000       0.000       0.000       0.000       0.000       0.000       0.000

  Specific indirect 15
    PRGBP
    MAGE
    CIG0
    SOCADV
    OTHM             0.000       0.000       0.000       0.000       0.000       0.000       0.000

  Specific indirect 16
    PRGBP
    BMI
    MEDUC
    SOCADV
    OTHM             0.004       0.005       0.005       0.005       0.005       0.005       0.005

  Specific indirect 17
    PRGBP
    BMI
    CIG0
    SOCADV
    OTHM             0.000       0.000       0.000       0.000       0.000       0.000       0.000

  Specific indirect 18
    PRGBP
    BMI
    MAGE
    SOCADV
    OTHM             0.004       0.004       0.004       0.004       0.005       0.005       0.005

  Specific indirect 19
    PRGBP
    PAYER
    FEDUC
    FAGE
    SOCADV
    OTHM             0.000       0.000       0.000       0.000       0.000       0.000       0.000

  Specific indirect 20
    PRGBP
    WIC
    MEDUC
    CIG0
    SOCADV
    OTHM             0.000       0.000       0.000       0.000       0.000       0.000       0.000

  Specific indirect 21
    PRGBP
    WIC
    MAGE
    CIG0
    SOCADV
    OTHM             0.000       0.000       0.000       0.000       0.000       0.000       0.000

  Specific indirect 22
    PRGBP
    BMI
    MEDUC
    CIG0
    SOCADV
    OTHM             0.000       0.000       0.000       0.000       0.000       0.000       0.000

  Specific indirect 23
    PRGBP
    BMI
    MAGE
    CIG0
    SOCADV
    OTHM             0.000       0.000       0.000       0.000       0.000       0.000       0.000


Effects from AFRAMF to PRGBP via SOCADV

  Sum of indirect    0.015       0.015       0.016       0.017       0.018       0.018       0.019

  Specific indirect 1
    PRGBP
    SOCADV
    AFRAMF           0.025       0.028       0.028       0.034       0.040       0.042       0.044

  Specific indirect 2
    PRGBP
    PAYER
    SOCADV
    AFRAMF          -0.010      -0.010      -0.009      -0.007      -0.005      -0.005      -0.004

  Specific indirect 3
    PRGBP
    MEDUC
    SOCADV
    AFRAMF          -0.011      -0.010      -0.010      -0.008      -0.006      -0.005      -0.004

  Specific indirect 4
    PRGBP
    CIG0
    SOCADV
    AFRAMF          -0.001       0.000       0.000       0.001       0.002       0.002       0.002

  Specific indirect 5
    PRGBP
    WIC
    SOCADV
    AFRAMF          -0.009      -0.008      -0.008      -0.006      -0.004      -0.004      -0.003

  Specific indirect 6
    PRGBP
    FAGE
    SOCADV
    AFRAMF           0.002       0.002       0.002       0.003       0.003       0.003       0.004

  Specific indirect 7
    PRGBP
    MAGE
    SOCADV
    AFRAMF          -0.009      -0.008      -0.008      -0.007      -0.006      -0.005      -0.005

  Specific indirect 8
    PRGBP
    MHT
    SOCADV
    AFRAMF          -0.001      -0.001      -0.001      -0.001      -0.001      -0.001      -0.001

  Specific indirect 9
    PRGBP
    BMI
    SOCADV
    AFRAMF           0.019       0.020       0.020       0.021       0.021       0.022       0.022

  Specific indirect 10
    PRGBP
    PAYER
    FEDUC
    SOCADV
    AFRAMF           0.000       0.000       0.000       0.000       0.001       0.001       0.001

  Specific indirect 11
    PRGBP
    PAYER
    FAGE
    SOCADV
    AFRAMF           0.000       0.000       0.000       0.000       0.000       0.000       0.000

  Specific indirect 12
    PRGBP
    MEDUC
    CIG0
    SOCADV
    AFRAMF           0.000       0.000       0.000       0.000       0.000       0.000       0.000

  Specific indirect 13
    PRGBP
    WIC
    MEDUC
    SOCADV
    AFRAMF           0.000       0.000       0.000       0.000       0.000       0.000       0.000

  Specific indirect 14
    PRGBP
    WIC
    MAGE
    SOCADV
    AFRAMF          -0.001       0.000       0.000       0.000       0.000       0.000       0.000

  Specific indirect 15
    PRGBP
    MAGE
    CIG0
    SOCADV
    AFRAMF           0.000       0.000       0.000       0.000       0.000       0.000       0.000

  Specific indirect 16
    PRGBP
    BMI
    MEDUC
    SOCADV
    AFRAMF          -0.007      -0.007      -0.007      -0.007      -0.006      -0.006      -0.006

  Specific indirect 17
    PRGBP
    BMI
    CIG0
    SOCADV
    AFRAMF           0.000       0.000       0.000       0.000       0.000       0.000       0.000

  Specific indirect 18
    PRGBP
    BMI
    MAGE
    SOCADV
    AFRAMF          -0.006      -0.006      -0.006      -0.006      -0.006      -0.006      -0.006

  Specific indirect 19
    PRGBP
    PAYER
    FEDUC
    FAGE
    SOCADV
    AFRAMF           0.000       0.000       0.000       0.000       0.000       0.000       0.000

  Specific indirect 20
    PRGBP
    WIC
    MEDUC
    CIG0
    SOCADV
    AFRAMF           0.000       0.000       0.000       0.000       0.000       0.000       0.000

  Specific indirect 21
    PRGBP
    WIC
    MAGE
    CIG0
    SOCADV
    AFRAMF           0.000       0.000       0.000       0.000       0.000       0.000       0.000

  Specific indirect 22
    PRGBP
    BMI
    MEDUC
    CIG0
    SOCADV
    AFRAMF           0.000       0.000       0.000       0.000       0.000       0.000       0.000

  Specific indirect 23
    PRGBP
    BMI
    MAGE
    CIG0
    SOCADV
    AFRAMF           0.000       0.000       0.000       0.000       0.000       0.000       0.000


Effects from FHISP to PRGBP via SOCADV

  Sum of indirect    0.014       0.015       0.015       0.016       0.017       0.018       0.018

  Specific indirect 1
    PRGBP
    SOCADV
    FHISP            0.024       0.026       0.027       0.033       0.038       0.040       0.042

  Specific indirect 2
    PRGBP
    PAYER
    SOCADV
    FHISP           -0.010      -0.009      -0.009      -0.007      -0.005      -0.005      -0.004

  Specific indirect 3
    PRGBP
    MEDUC
    SOCADV
    FHISP           -0.011      -0.010      -0.010      -0.007      -0.005      -0.005      -0.004

  Specific indirect 4
    PRGBP
    CIG0
    SOCADV
    FHISP           -0.001       0.000       0.000       0.001       0.002       0.002       0.002

  Specific indirect 5
    PRGBP
    WIC
    SOCADV
    FHISP           -0.008      -0.008      -0.007      -0.006      -0.004      -0.004      -0.003

  Specific indirect 6
    PRGBP
    FAGE
    SOCADV
    FHISP            0.002       0.002       0.002       0.002       0.003       0.003       0.003

  Specific indirect 7
    PRGBP
    MAGE
    SOCADV
    FHISP           -0.008      -0.008      -0.008      -0.007      -0.005      -0.005      -0.005

  Specific indirect 8
    PRGBP
    MHT
    SOCADV
    FHISP           -0.001      -0.001      -0.001      -0.001      -0.001      -0.001       0.000

  Specific indirect 9
    PRGBP
    BMI
    SOCADV
    FHISP            0.018       0.019       0.019       0.020       0.020       0.021       0.021

  Specific indirect 10
    PRGBP
    PAYER
    FEDUC
    SOCADV
    FHISP            0.000       0.000       0.000       0.000       0.001       0.001       0.001

  Specific indirect 11
    PRGBP
    PAYER
    FAGE
    SOCADV
    FHISP            0.000       0.000       0.000       0.000       0.000       0.000       0.000

  Specific indirect 12
    PRGBP
    MEDUC
    CIG0
    SOCADV
    FHISP            0.000       0.000       0.000       0.000       0.000       0.000       0.000

  Specific indirect 13
    PRGBP
    WIC
    MEDUC
    SOCADV
    FHISP            0.000       0.000       0.000       0.000       0.000       0.000       0.000

  Specific indirect 14
    PRGBP
    WIC
    MAGE
    SOCADV
    FHISP            0.000       0.000       0.000       0.000       0.000       0.000       0.000

  Specific indirect 15
    PRGBP
    MAGE
    CIG0
    SOCADV
    FHISP            0.000       0.000       0.000       0.000       0.000       0.000       0.000

  Specific indirect 16
    PRGBP
    BMI
    MEDUC
    SOCADV
    FHISP           -0.007      -0.007      -0.007      -0.006      -0.006      -0.006      -0.006

  Specific indirect 17
    PRGBP
    BMI
    CIG0
    SOCADV
    FHISP            0.000       0.000       0.000       0.000       0.000       0.000       0.000

  Specific indirect 18
    PRGBP
    BMI
    MAGE
    SOCADV
    FHISP           -0.006      -0.006      -0.006      -0.006      -0.006      -0.006      -0.006

  Specific indirect 19
    PRGBP
    PAYER
    FEDUC
    FAGE
    SOCADV
    FHISP            0.000       0.000       0.000       0.000       0.000       0.000       0.000

  Specific indirect 20
    PRGBP
    WIC
    MEDUC
    CIG0
    SOCADV
    FHISP            0.000       0.000       0.000       0.000       0.000       0.000       0.000

  Specific indirect 21
    PRGBP
    WIC
    MAGE
    CIG0
    SOCADV
    FHISP            0.000       0.000       0.000       0.000       0.000       0.000       0.000

  Specific indirect 22
    PRGBP
    BMI
    MEDUC
    CIG0
    SOCADV
    FHISP            0.000       0.000       0.000       0.000       0.000       0.000       0.000

  Specific indirect 23
    PRGBP
    BMI
    MAGE
    CIG0
    SOCADV
    FHISP            0.000       0.000       0.000       0.000       0.000       0.000       0.000


Effects from OTHF to PRGBP via SOCADV

  Sum of indirect   -0.001      -0.001      -0.001       0.000       0.000       0.000       0.000

  Specific indirect 1
    PRGBP
    SOCADV
    OTHF            -0.002      -0.001      -0.001      -0.001       0.000       0.000       0.000

  Specific indirect 2
    PRGBP
    PAYER
    SOCADV
    OTHF             0.000       0.000       0.000       0.000       0.000       0.000       0.000

  Specific indirect 3
    PRGBP
    MEDUC
    SOCADV
    OTHF             0.000       0.000       0.000       0.000       0.000       0.000       0.000

  Specific indirect 4
    PRGBP
    CIG0
    SOCADV
    OTHF             0.000       0.000       0.000       0.000       0.000       0.000       0.000

  Specific indirect 5
    PRGBP
    WIC
    SOCADV
    OTHF             0.000       0.000       0.000       0.000       0.000       0.000       0.000

  Specific indirect 6
    PRGBP
    FAGE
    SOCADV
    OTHF             0.000       0.000       0.000       0.000       0.000       0.000       0.000

  Specific indirect 7
    PRGBP
    MAGE
    SOCADV
    OTHF             0.000       0.000       0.000       0.000       0.000       0.000       0.000

  Specific indirect 8
    PRGBP
    MHT
    SOCADV
    OTHF             0.000       0.000       0.000       0.000       0.000       0.000       0.000

  Specific indirect 9
    PRGBP
    BMI
    SOCADV
    OTHF            -0.001      -0.001      -0.001       0.000       0.000       0.000       0.000

  Specific indirect 10
    PRGBP
    PAYER
    FEDUC
    SOCADV
    OTHF             0.000       0.000       0.000       0.000       0.000       0.000       0.000

  Specific indirect 11
    PRGBP
    PAYER
    FAGE
    SOCADV
    OTHF             0.000       0.000       0.000       0.000       0.000       0.000       0.000

  Specific indirect 12
    PRGBP
    MEDUC
    CIG0
    SOCADV
    OTHF             0.000       0.000       0.000       0.000       0.000       0.000       0.000

  Specific indirect 13
    PRGBP
    WIC
    MEDUC
    SOCADV
    OTHF             0.000       0.000       0.000       0.000       0.000       0.000       0.000

  Specific indirect 14
    PRGBP
    WIC
    MAGE
    SOCADV
    OTHF             0.000       0.000       0.000       0.000       0.000       0.000       0.000

  Specific indirect 15
    PRGBP
    MAGE
    CIG0
    SOCADV
    OTHF             0.000       0.000       0.000       0.000       0.000       0.000       0.000

  Specific indirect 16
    PRGBP
    BMI
    MEDUC
    SOCADV
    OTHF             0.000       0.000       0.000       0.000       0.000       0.000       0.000

  Specific indirect 17
    PRGBP
    BMI
    CIG0
    SOCADV
    OTHF             0.000       0.000       0.000       0.000       0.000       0.000       0.000

  Specific indirect 18
    PRGBP
    BMI
    MAGE
    SOCADV
    OTHF             0.000       0.000       0.000       0.000       0.000       0.000       0.000

  Specific indirect 19
    PRGBP
    PAYER
    FEDUC
    FAGE
    SOCADV
    OTHF             0.000       0.000       0.000       0.000       0.000       0.000       0.000

  Specific indirect 20
    PRGBP
    WIC
    MEDUC
    CIG0
    SOCADV
    OTHF             0.000       0.000       0.000       0.000       0.000       0.000       0.000

  Specific indirect 21
    PRGBP
    WIC
    MAGE
    CIG0
    SOCADV
    OTHF             0.000       0.000       0.000       0.000       0.000       0.000       0.000

  Specific indirect 22
    PRGBP
    BMI
    MEDUC
    CIG0
    SOCADV
    OTHF             0.000       0.000       0.000       0.000       0.000       0.000       0.000

  Specific indirect 23
    PRGBP
    BMI
    MAGE
    CIG0
    SOCADV
    OTHF             0.000       0.000       0.000       0.000       0.000       0.000       0.000


Effects from CIG0 to PRGBP via SOCADV

  Sum of indirect    0.000       0.000       0.000       0.000       0.000       0.000       0.000


Effects from MEDUC to PRGBP via SOCADV

  Sum of indirect    0.000       0.000       0.000       0.000       0.000       0.000       0.000


Effects from FEDUC to PRGBP via SOCADV

  Sum of indirect    0.000       0.000       0.000       0.000       0.000       0.000       0.000


Effects from FAGE to PRGBP via SOCADV

  Sum of indirect    0.000       0.000       0.000       0.000       0.000       0.000       0.000


Effects from MHT to PRGBP via SOCADV

  Sum of indirect    0.000       0.000       0.000       0.000       0.000       0.000       0.000


Effects from BMI to PRGBP via SOCADV

  Sum of indirect    0.000       0.000       0.000       0.000       0.000       0.000       0.000


Effects from AFRAMM to PRGDM via SOCADV

  Sum of indirect   -0.002      -0.001      -0.001      -0.001       0.000       0.000       0.000

  Specific indirect 1
    PRGDM
    SOCADV
    AFRAMM          -0.001       0.000       0.000       0.002       0.005       0.005       0.006

  Specific indirect 2
    PRGDM
    PAYER
    SOCADV
    AFRAMM          -0.001      -0.001      -0.001       0.000       0.000       0.000       0.001

  Specific indirect 3
    PRGDM
    MEDUC
    SOCADV
    AFRAMM          -0.001      -0.001      -0.001       0.000       0.001       0.001       0.001

  Specific indirect 4
    PRGDM
    CIG0
    SOCADV
    AFRAMM           0.001       0.001       0.001       0.002       0.002       0.002       0.002

  Specific indirect 5
    PRGDM
    WIC
    SOCADV
    AFRAMM          -0.001       0.000       0.000       0.000       0.001       0.001       0.001

  Specific indirect 6
    PRGDM
    FAGE
    SOCADV
    AFRAMM          -0.001      -0.001      -0.001      -0.001       0.000       0.000       0.000

  Specific indirect 7
    PRGDM
    MAGE
    SOCADV
    AFRAMM          -0.009      -0.008      -0.008      -0.008      -0.007      -0.007      -0.007

  Specific indirect 8
    PRGDM
    MHT
    SOCADV
    AFRAMM           0.001       0.001       0.001       0.001       0.001       0.001       0.001

  Specific indirect 9
    PRGDM
    BMI
    SOCADV
    AFRAMM           0.006       0.006       0.006       0.006       0.007       0.007       0.007

  Specific indirect 10
    PRGDM
    PAYER
    FEDUC
    SOCADV
    AFRAMM           0.000       0.000       0.000       0.000       0.000       0.000       0.000

  Specific indirect 11
    PRGDM
    PAYER
    FAGE
    SOCADV
    AFRAMM           0.000       0.000       0.000       0.000       0.000       0.000       0.000

  Specific indirect 12
    PRGDM
    MEDUC
    CIG0
    SOCADV
    AFRAMM           0.000       0.000       0.000       0.000       0.000       0.000       0.000

  Specific indirect 13
    PRGDM
    WIC
    MEDUC
    SOCADV
    AFRAMM           0.000       0.000       0.000       0.000       0.000       0.000       0.000

  Specific indirect 14
    PRGDM
    WIC
    MAGE
    SOCADV
    AFRAMM           0.000       0.000       0.000       0.000       0.000       0.000       0.000

  Specific indirect 15
    PRGDM
    MAGE
    CIG0
    SOCADV
    AFRAMM           0.000       0.000       0.000       0.000       0.000       0.000       0.000

  Specific indirect 16
    PRGDM
    BMI
    MEDUC
    SOCADV
    AFRAMM          -0.002      -0.002      -0.002      -0.002      -0.002      -0.002      -0.002

  Specific indirect 17
    PRGDM
    BMI
    CIG0
    SOCADV
    AFRAMM           0.000       0.000       0.000       0.000       0.000       0.000       0.000

  Specific indirect 18
    PRGDM
    BMI
    MAGE
    SOCADV
    AFRAMM          -0.002      -0.002      -0.002      -0.002      -0.002      -0.002      -0.002

  Specific indirect 19
    PRGDM
    PAYER
    FEDUC
    FAGE
    SOCADV
    AFRAMM           0.000       0.000       0.000       0.000       0.000       0.000       0.000

  Specific indirect 20
    PRGDM
    WIC
    MEDUC
    CIG0
    SOCADV
    AFRAMM           0.000       0.000       0.000       0.000       0.000       0.000       0.000

  Specific indirect 21
    PRGDM
    WIC
    MAGE
    CIG0
    SOCADV
    AFRAMM           0.000       0.000       0.000       0.000       0.000       0.000       0.000

  Specific indirect 22
    PRGDM
    BMI
    MEDUC
    CIG0
    SOCADV
    AFRAMM           0.000       0.000       0.000       0.000       0.000       0.000       0.000

  Specific indirect 23
    PRGDM
    BMI
    MAGE
    CIG0
    SOCADV
    AFRAMM           0.000       0.000       0.000       0.000       0.000       0.000       0.000


Effects from MHISP to PRGDM via SOCADV

  Sum of indirect   -0.003      -0.003      -0.003      -0.002      -0.001      -0.001       0.000

  Specific indirect 1
    PRGDM
    SOCADV
    MHISP           -0.002       0.000       0.001       0.006       0.010       0.011       0.013

  Specific indirect 2
    PRGDM
    PAYER
    SOCADV
    MHISP           -0.003      -0.003      -0.003      -0.001       0.001       0.001       0.001

  Specific indirect 3
    PRGDM
    MEDUC
    SOCADV
    MHISP           -0.003      -0.002      -0.002       0.000       0.002       0.002       0.003

  Specific indirect 4
    PRGDM
    CIG0
    SOCADV
    MHISP            0.003       0.003       0.003       0.004       0.005       0.005       0.005

  Specific indirect 5
    PRGDM
    WIC
    SOCADV
    MHISP           -0.001      -0.001      -0.001       0.001       0.002       0.002       0.003

  Specific indirect 6
    PRGDM
    FAGE
    SOCADV
    MHISP           -0.002      -0.002      -0.002      -0.001      -0.001      -0.001      -0.001

  Specific indirect 7
    PRGDM
    MAGE
    SOCADV
    MHISP           -0.018      -0.018      -0.018      -0.017      -0.016      -0.016      -0.016

  Specific indirect 8
    PRGDM
    MHT
    SOCADV
    MHISP            0.002       0.002       0.002       0.002       0.002       0.002       0.002

  Specific indirect 9
    PRGDM
    BMI
    SOCADV
    MHISP            0.013       0.013       0.014       0.014       0.015       0.015       0.016

  Specific indirect 10
    PRGDM
    PAYER
    FEDUC
    SOCADV
    MHISP            0.000       0.000       0.000       0.000       0.000       0.000       0.000

  Specific indirect 11
    PRGDM
    PAYER
    FAGE
    SOCADV
    MHISP            0.000       0.000       0.000       0.000       0.000       0.000       0.000

  Specific indirect 12
    PRGDM
    MEDUC
    CIG0
    SOCADV
    MHISP            0.000       0.000       0.000       0.000       0.000       0.000       0.000

  Specific indirect 13
    PRGDM
    WIC
    MEDUC
    SOCADV
    MHISP            0.000       0.000       0.000       0.000       0.000       0.000       0.000

  Specific indirect 14
    PRGDM
    WIC
    MAGE
    SOCADV
    MHISP            0.000       0.000       0.000       0.000       0.000       0.000       0.000

  Specific indirect 15
    PRGDM
    MAGE
    CIG0
    SOCADV
    MHISP            0.000       0.000       0.000       0.000       0.000       0.000       0.000

  Specific indirect 16
    PRGDM
    BMI
    MEDUC
    SOCADV
    MHISP           -0.005      -0.005      -0.005      -0.005      -0.004      -0.004      -0.004

  Specific indirect 17
    PRGDM
    BMI
    CIG0
    SOCADV
    MHISP            0.000       0.000       0.000       0.000       0.000       0.000       0.000

  Specific indirect 18
    PRGDM
    BMI
    MAGE
    SOCADV
    MHISP           -0.005      -0.005      -0.004      -0.004      -0.004      -0.004      -0.004

  Specific indirect 19
    PRGDM
    PAYER
    FEDUC
    FAGE
    SOCADV
    MHISP            0.000       0.000       0.000       0.000       0.000       0.000       0.000

  Specific indirect 20
    PRGDM
    WIC
    MEDUC
    CIG0
    SOCADV
    MHISP            0.000       0.000       0.000       0.000       0.000       0.000       0.000

  Specific indirect 21
    PRGDM
    WIC
    MAGE
    CIG0
    SOCADV
    MHISP            0.000       0.000       0.000       0.000       0.000       0.000       0.000

  Specific indirect 22
    PRGDM
    BMI
    MEDUC
    CIG0
    SOCADV
    MHISP            0.000       0.000       0.000       0.000       0.000       0.000       0.000

  Specific indirect 23
    PRGDM
    BMI
    MAGE
    CIG0
    SOCADV
    MHISP            0.000       0.000       0.000       0.000       0.000       0.000       0.000


Effects from OTHM to PRGDM via SOCADV

  Sum of indirect    0.000       0.001       0.001       0.002       0.003       0.003       0.004

  Specific indirect 1
    PRGDM
    SOCADV
    OTHM            -0.014      -0.012      -0.011      -0.006      -0.001       0.000       0.002

  Specific indirect 2
    PRGDM
    PAYER
    SOCADV
    OTHM            -0.001      -0.001      -0.001       0.001       0.003       0.003       0.004

  Specific indirect 3
    PRGDM
    MEDUC
    SOCADV
    OTHM            -0.003      -0.002      -0.002       0.000       0.002       0.002       0.003

  Specific indirect 4
    PRGDM
    CIG0
    SOCADV
    OTHM            -0.006      -0.005      -0.005      -0.004      -0.003      -0.003      -0.003

  Specific indirect 5
    PRGDM
    WIC
    SOCADV
    OTHM            -0.003      -0.002      -0.002      -0.001       0.001       0.001       0.001

  Specific indirect 6
    PRGDM
    FAGE
    SOCADV
    OTHM             0.001       0.001       0.001       0.001       0.002       0.002       0.002

  Specific indirect 7
    PRGDM
    MAGE
    SOCADV
    OTHM             0.017       0.017       0.017       0.018       0.019       0.019       0.020

  Specific indirect 8
    PRGDM
    MHT
    SOCADV
    OTHM            -0.002      -0.002      -0.002      -0.002      -0.002      -0.002      -0.002

  Specific indirect 9
    PRGDM
    BMI
    SOCADV
    OTHM            -0.017      -0.016      -0.016      -0.015      -0.015      -0.014      -0.014

  Specific indirect 10
    PRGDM
    PAYER
    FEDUC
    SOCADV
    OTHM             0.000       0.000       0.000       0.000       0.000       0.000       0.000

  Specific indirect 11
    PRGDM
    PAYER
    FAGE
    SOCADV
    OTHM             0.000       0.000       0.000       0.000       0.000       0.000       0.000

  Specific indirect 12
    PRGDM
    MEDUC
    CIG0
    SOCADV
    OTHM             0.000       0.000       0.000       0.000       0.000       0.000       0.000

  Specific indirect 13
    PRGDM
    WIC
    MEDUC
    SOCADV
    OTHM             0.000       0.000       0.000       0.000       0.000       0.000       0.000

  Specific indirect 14
    PRGDM
    WIC
    MAGE
    SOCADV
    OTHM             0.000       0.000       0.000       0.000       0.000       0.000       0.000

  Specific indirect 15
    PRGDM
    MAGE
    CIG0
    SOCADV
    OTHM             0.000       0.000       0.000       0.000       0.000       0.000       0.000

  Specific indirect 16
    PRGDM
    BMI
    MEDUC
    SOCADV
    OTHM             0.004       0.005       0.005       0.005       0.005       0.006       0.006

  Specific indirect 17
    PRGDM
    BMI
    CIG0
    SOCADV
    OTHM             0.000       0.000       0.000       0.000       0.000       0.000       0.000

  Specific indirect 18
    PRGDM
    BMI
    MAGE
    SOCADV
    OTHM             0.004       0.004       0.004       0.005       0.005       0.005       0.005

  Specific indirect 19
    PRGDM
    PAYER
    FEDUC
    FAGE
    SOCADV
    OTHM             0.000       0.000       0.000       0.000       0.000       0.000       0.000

  Specific indirect 20
    PRGDM
    WIC
    MEDUC
    CIG0
    SOCADV
    OTHM             0.000       0.000       0.000       0.000       0.000       0.000       0.000

  Specific indirect 21
    PRGDM
    WIC
    MAGE
    CIG0
    SOCADV
    OTHM             0.000       0.000       0.000       0.000       0.000       0.000       0.000

  Specific indirect 22
    PRGDM
    BMI
    MEDUC
    CIG0
    SOCADV
    OTHM             0.000       0.000       0.000       0.000       0.000       0.000       0.000

  Specific indirect 23
    PRGDM
    BMI
    MAGE
    CIG0
    SOCADV
    OTHM             0.000       0.000       0.000       0.000       0.000       0.000       0.000


Effects from AFRAMF to PRGDM via SOCADV

  Sum of indirect   -0.005      -0.005      -0.004      -0.003      -0.001      -0.001       0.000

  Specific indirect 1
    PRGDM
    SOCADV
    AFRAMF          -0.003       0.000       0.001       0.008       0.015       0.016       0.019

  Specific indirect 2
    PRGDM
    PAYER
    SOCADV
    AFRAMF          -0.005      -0.004      -0.004      -0.001       0.001       0.001       0.002

  Specific indirect 3
    PRGDM
    MEDUC
    SOCADV
    AFRAMF          -0.004      -0.003      -0.002       0.000       0.003       0.003       0.004

  Specific indirect 4
    PRGDM
    CIG0
    SOCADV
    AFRAMF           0.004       0.004       0.005       0.006       0.007       0.007       0.008

  Specific indirect 5
    PRGDM
    WIC
    SOCADV
    AFRAMF          -0.002      -0.001      -0.001       0.001       0.003       0.003       0.004

  Specific indirect 6
    PRGDM
    FAGE
    SOCADV
    AFRAMF          -0.003      -0.003      -0.003      -0.002      -0.001      -0.001      -0.001

  Specific indirect 7
    PRGDM
    MAGE
    SOCADV
    AFRAMF          -0.027      -0.027      -0.026      -0.025      -0.024      -0.024      -0.023

  Specific indirect 8
    PRGDM
    MHT
    SOCADV
    AFRAMF           0.002       0.002       0.002       0.003       0.003       0.003       0.003

  Specific indirect 9
    PRGDM
    BMI
    SOCADV
    AFRAMF           0.020       0.020       0.020       0.021       0.022       0.022       0.023

  Specific indirect 10
    PRGDM
    PAYER
    FEDUC
    SOCADV
    AFRAMF           0.000       0.000       0.000       0.000       0.000       0.000       0.000

  Specific indirect 11
    PRGDM
    PAYER
    FAGE
    SOCADV
    AFRAMF           0.000       0.000       0.000       0.000       0.000       0.000       0.000

  Specific indirect 12
    PRGDM
    MEDUC
    CIG0
    SOCADV
    AFRAMF           0.000       0.000       0.000       0.000       0.000       0.000       0.000

  Specific indirect 13
    PRGDM
    WIC
    MEDUC
    SOCADV
    AFRAMF           0.000       0.000       0.000       0.000       0.000       0.000       0.000

  Specific indirect 14
    PRGDM
    WIC
    MAGE
    SOCADV
    AFRAMF           0.000       0.000       0.000       0.000       0.000       0.000       0.000

  Specific indirect 15
    PRGDM
    MAGE
    CIG0
    SOCADV
    AFRAMF           0.000       0.000       0.000       0.000       0.000       0.000       0.000

  Specific indirect 16
    PRGDM
    BMI
    MEDUC
    SOCADV
    AFRAMF          -0.008      -0.008      -0.008      -0.007      -0.007      -0.006      -0.006

  Specific indirect 17
    PRGDM
    BMI
    CIG0
    SOCADV
    AFRAMF          -0.001       0.000       0.000       0.000       0.000       0.000       0.000

  Specific indirect 18
    PRGDM
    BMI
    MAGE
    SOCADV
    AFRAMF          -0.007      -0.007      -0.007      -0.006      -0.006      -0.006      -0.006

  Specific indirect 19
    PRGDM
    PAYER
    FEDUC
    FAGE
    SOCADV
    AFRAMF           0.000       0.000       0.000       0.000       0.000       0.000       0.000

  Specific indirect 20
    PRGDM
    WIC
    MEDUC
    CIG0
    SOCADV
    AFRAMF           0.000       0.000       0.000       0.000       0.000       0.000       0.000

  Specific indirect 21
    PRGDM
    WIC
    MAGE
    CIG0
    SOCADV
    AFRAMF           0.000       0.000       0.000       0.000       0.000       0.000       0.000

  Specific indirect 22
    PRGDM
    BMI
    MEDUC
    CIG0
    SOCADV
    AFRAMF           0.000       0.000       0.000       0.000       0.000       0.000       0.000

  Specific indirect 23
    PRGDM
    BMI
    MAGE
    CIG0
    SOCADV
    AFRAMF           0.000       0.000       0.000       0.000       0.000       0.000       0.000


Effects from FHISP to PRGDM via SOCADV

  Sum of indirect   -0.005      -0.004      -0.004      -0.003      -0.001      -0.001       0.000

  Specific indirect 1
    PRGDM
    SOCADV
    FHISP           -0.002       0.000       0.001       0.008       0.014       0.015       0.018

  Specific indirect 2
    PRGDM
    PAYER
    SOCADV
    FHISP           -0.005      -0.004      -0.004      -0.001       0.001       0.001       0.002

  Specific indirect 3
    PRGDM
    MEDUC
    SOCADV
    FHISP           -0.004      -0.003      -0.002       0.000       0.003       0.003       0.004

  Specific indirect 4
    PRGDM
    CIG0
    SOCADV
    FHISP            0.004       0.004       0.004       0.006       0.007       0.007       0.007

  Specific indirect 5
    PRGDM
    WIC
    SOCADV
    FHISP           -0.002      -0.001      -0.001       0.001       0.003       0.003       0.004

  Specific indirect 6
    PRGDM
    FAGE
    SOCADV
    FHISP           -0.003      -0.003      -0.002      -0.002      -0.001      -0.001      -0.001

  Specific indirect 7
    PRGDM
    MAGE
    SOCADV
    FHISP           -0.026      -0.025      -0.025      -0.024      -0.023      -0.023      -0.022

  Specific indirect 8
    PRGDM
    MHT
    SOCADV
    FHISP            0.002       0.002       0.002       0.003       0.003       0.003       0.003

  Specific indirect 9
    PRGDM
    BMI
    SOCADV
    FHISP            0.019       0.019       0.019       0.020       0.021       0.021       0.022

  Specific indirect 10
    PRGDM
    PAYER
    FEDUC
    SOCADV
    FHISP            0.000       0.000       0.000       0.000       0.000       0.000       0.000

  Specific indirect 11
    PRGDM
    PAYER
    FAGE
    SOCADV
    FHISP            0.000       0.000       0.000       0.000       0.000       0.000       0.000

  Specific indirect 12
    PRGDM
    MEDUC
    CIG0
    SOCADV
    FHISP            0.000       0.000       0.000       0.000       0.000       0.000       0.000

  Specific indirect 13
    PRGDM
    WIC
    MEDUC
    SOCADV
    FHISP            0.000       0.000       0.000       0.000       0.000       0.000       0.000

  Specific indirect 14
    PRGDM
    WIC
    MAGE
    SOCADV
    FHISP            0.000       0.000       0.000       0.000       0.000       0.000       0.000

  Specific indirect 15
    PRGDM
    MAGE
    CIG0
    SOCADV
    FHISP            0.000       0.000       0.000       0.000       0.000       0.000       0.000

  Specific indirect 16
    PRGDM
    BMI
    MEDUC
    SOCADV
    FHISP           -0.007      -0.007      -0.007      -0.007      -0.006      -0.006      -0.006

  Specific indirect 17
    PRGDM
    BMI
    CIG0
    SOCADV
    FHISP            0.000       0.000       0.000       0.000       0.000       0.000       0.000

  Specific indirect 18
    PRGDM
    BMI
    MAGE
    SOCADV
    FHISP           -0.006      -0.006      -0.006      -0.006      -0.006      -0.006      -0.006

  Specific indirect 19
    PRGDM
    PAYER
    FEDUC
    FAGE
    SOCADV
    FHISP            0.000       0.000       0.000       0.000       0.000       0.000       0.000

  Specific indirect 20
    PRGDM
    WIC
    MEDUC
    CIG0
    SOCADV
    FHISP            0.000       0.000       0.000       0.000       0.000       0.000       0.000

  Specific indirect 21
    PRGDM
    WIC
    MAGE
    CIG0
    SOCADV
    FHISP            0.000       0.000       0.000       0.000       0.000       0.000       0.000

  Specific indirect 22
    PRGDM
    BMI
    MEDUC
    CIG0
    SOCADV
    FHISP            0.000       0.000       0.000       0.000       0.000       0.000       0.000

  Specific indirect 23
    PRGDM
    BMI
    MAGE
    CIG0
    SOCADV
    FHISP            0.000       0.000       0.000       0.000       0.000       0.000       0.000


Effects from OTHF to PRGDM via SOCADV

  Sum of indirect    0.000       0.000       0.000       0.000       0.000       0.000       0.000

  Specific indirect 1
    PRGDM
    SOCADV
    OTHF            -0.001       0.000       0.000       0.000       0.000       0.000       0.000

  Specific indirect 2
    PRGDM
    PAYER
    SOCADV
    OTHF             0.000       0.000       0.000       0.000       0.000       0.000       0.000

  Specific indirect 3
    PRGDM
    MEDUC
    SOCADV
    OTHF             0.000       0.000       0.000       0.000       0.000       0.000       0.000

  Specific indirect 4
    PRGDM
    CIG0
    SOCADV
    OTHF             0.000       0.000       0.000       0.000       0.000       0.000       0.000

  Specific indirect 5
    PRGDM
    WIC
    SOCADV
    OTHF             0.000       0.000       0.000       0.000       0.000       0.000       0.000

  Specific indirect 6
    PRGDM
    FAGE
    SOCADV
    OTHF             0.000       0.000       0.000       0.000       0.000       0.000       0.000

  Specific indirect 7
    PRGDM
    MAGE
    SOCADV
    OTHF             0.000       0.000       0.000       0.001       0.001       0.001       0.001

  Specific indirect 8
    PRGDM
    MHT
    SOCADV
    OTHF             0.000       0.000       0.000       0.000       0.000       0.000       0.000

  Specific indirect 9
    PRGDM
    BMI
    SOCADV
    OTHF            -0.001      -0.001      -0.001       0.000       0.000       0.000       0.000

  Specific indirect 10
    PRGDM
    PAYER
    FEDUC
    SOCADV
    OTHF             0.000       0.000       0.000       0.000       0.000       0.000       0.000

  Specific indirect 11
    PRGDM
    PAYER
    FAGE
    SOCADV
    OTHF             0.000       0.000       0.000       0.000       0.000       0.000       0.000

  Specific indirect 12
    PRGDM
    MEDUC
    CIG0
    SOCADV
    OTHF             0.000       0.000       0.000       0.000       0.000       0.000       0.000

  Specific indirect 13
    PRGDM
    WIC
    MEDUC
    SOCADV
    OTHF             0.000       0.000       0.000       0.000       0.000       0.000       0.000

  Specific indirect 14
    PRGDM
    WIC
    MAGE
    SOCADV
    OTHF             0.000       0.000       0.000       0.000       0.000       0.000       0.000

  Specific indirect 15
    PRGDM
    MAGE
    CIG0
    SOCADV
    OTHF             0.000       0.000       0.000       0.000       0.000       0.000       0.000

  Specific indirect 16
    PRGDM
    BMI
    MEDUC
    SOCADV
    OTHF             0.000       0.000       0.000       0.000       0.000       0.000       0.000

  Specific indirect 17
    PRGDM
    BMI
    CIG0
    SOCADV
    OTHF             0.000       0.000       0.000       0.000       0.000       0.000       0.000

  Specific indirect 18
    PRGDM
    BMI
    MAGE
    SOCADV
    OTHF             0.000       0.000       0.000       0.000       0.000       0.000       0.000

  Specific indirect 19
    PRGDM
    PAYER
    FEDUC
    FAGE
    SOCADV
    OTHF             0.000       0.000       0.000       0.000       0.000       0.000       0.000

  Specific indirect 20
    PRGDM
    WIC
    MEDUC
    CIG0
    SOCADV
    OTHF             0.000       0.000       0.000       0.000       0.000       0.000       0.000

  Specific indirect 21
    PRGDM
    WIC
    MAGE
    CIG0
    SOCADV
    OTHF             0.000       0.000       0.000       0.000       0.000       0.000       0.000

  Specific indirect 22
    PRGDM
    BMI
    MEDUC
    CIG0
    SOCADV
    OTHF             0.000       0.000       0.000       0.000       0.000       0.000       0.000

  Specific indirect 23
    PRGDM
    BMI
    MAGE
    CIG0
    SOCADV
    OTHF             0.000       0.000       0.000       0.000       0.000       0.000       0.000


Effects from CIG0 to PRGDM via SOCADV

  Sum of indirect    0.000       0.000       0.000       0.000       0.000       0.000       0.000


Effects from MEDUC to PRGDM via SOCADV

  Sum of indirect    0.000       0.000       0.000       0.000       0.000       0.000       0.000


Effects from FEDUC to PRGDM via SOCADV

  Sum of indirect    0.000       0.000       0.000       0.000       0.000       0.000       0.000


Effects from FAGE to PRGDM via SOCADV

  Sum of indirect    0.000       0.000       0.000       0.000       0.000       0.000       0.000


Effects from MHT to PRGDM via SOCADV

  Sum of indirect    0.000       0.000       0.000       0.000       0.000       0.000       0.000


Effects from BMI to PRGDM via SOCADV

  Sum of indirect    0.000       0.000       0.000       0.000       0.000       0.000       0.000


Effects from AFRAMM to BWT via SOCADV

  Sum of indirect   -0.004      -0.004      -0.004      -0.004      -0.003      -0.003      -0.003

  Specific indirect 1
    BWT
    SOCADV
    AFRAMM          -0.006      -0.005      -0.005      -0.004      -0.003      -0.003      -0.003

  Specific indirect 2
    BWT
    PAYER
    SOCADV
    AFRAMM          -0.001       0.000       0.000       0.000       0.000       0.000       0.001

  Specific indirect 3
    BWT
    MEDUC
    SOCADV
    AFRAMM           0.001       0.001       0.001       0.001       0.002       0.002       0.002

  Specific indirect 4
    BWT
    CIG0
    SOCADV
    AFRAMM          -0.003      -0.003      -0.003      -0.002      -0.002      -0.002      -0.002

  Specific indirect 5
    BWT
    WIC
    SOCADV
    AFRAMM           0.000       0.000       0.000       0.001       0.001       0.001       0.001

  Specific indirect 6
    BWT
    PRGBP
    SOCADV
    AFRAMM          -0.002      -0.002      -0.002      -0.002      -0.002      -0.002      -0.001

  Specific indirect 7
    BWT
    PRGDM
    SOCADV
    AFRAMM           0.000       0.000       0.000       0.000       0.000       0.000       0.000

  Specific indirect 8
    BWT
    FAGE
    SOCADV
    AFRAMM           0.000       0.000       0.000       0.001       0.001       0.001       0.001

  Specific indirect 9
    BWT
    MAGE
    SOCADV
    AFRAMM           0.001       0.001       0.001       0.002       0.002       0.002       0.002

  Specific indirect 10
    BWT
    MHT
    SOCADV
    AFRAMM          -0.002      -0.002      -0.002      -0.002      -0.002      -0.002      -0.002

  Specific indirect 11
    BWT
    BMI
    SOCADV
    AFRAMM           0.005       0.005       0.005       0.005       0.006       0.006       0.006

  Specific indirect 12
    BWT
    PRECAREM
    SOCADV
    AFRAMM           0.000       0.000       0.000       0.000       0.000       0.000       0.000

  Specific indirect 13
    BWT
    PAYER
    FEDUC
    SOCADV
    AFRAMM           0.000       0.000       0.000       0.000       0.000       0.000       0.000

  Specific indirect 14
    BWT
    PAYER
    FAGE
    SOCADV
    AFRAMM           0.000       0.000       0.000       0.000       0.000       0.000       0.000

  Specific indirect 15
    BWT
    MEDUC
    CIG0
    SOCADV
    AFRAMM           0.000       0.000       0.000       0.000       0.000       0.000       0.000

  Specific indirect 16
    BWT
    WIC
    MEDUC
    SOCADV
    AFRAMM           0.000       0.000       0.000       0.000       0.000       0.000       0.000

  Specific indirect 17
    BWT
    WIC
    MAGE
    SOCADV
    AFRAMM           0.000       0.000       0.000       0.000       0.000       0.000       0.000

  Specific indirect 18
    BWT
    PRGBP
    PAYER
    SOCADV
    AFRAMM           0.000       0.000       0.000       0.000       0.001       0.001       0.001

  Specific indirect 19
    BWT
    PRGBP
    MEDUC
    SOCADV
    AFRAMM           0.000       0.000       0.000       0.000       0.001       0.001       0.001

  Specific indirect 20
    BWT
    PRGBP
    CIG0
    SOCADV
    AFRAMM           0.000       0.000       0.000       0.000       0.000       0.000       0.000

  Specific indirect 21
    BWT
    PRGBP
    WIC
    SOCADV
    AFRAMM           0.000       0.000       0.000       0.000       0.000       0.000       0.000

  Specific indirect 22
    BWT
    PRGBP
    FAGE
    SOCADV
    AFRAMM           0.000       0.000       0.000       0.000       0.000       0.000       0.000

  Specific indirect 23
    BWT
    PRGBP
    MAGE
    SOCADV
    AFRAMM           0.000       0.000       0.000       0.000       0.000       0.000       0.000

  Specific indirect 24
    BWT
    PRGBP
    MHT
    SOCADV
    AFRAMM           0.000       0.000       0.000       0.000       0.000       0.000       0.000

  Specific indirect 25
    BWT
    PRGBP
    BMI
    SOCADV
    AFRAMM          -0.001      -0.001      -0.001      -0.001      -0.001      -0.001      -0.001

  Specific indirect 26
    BWT
    PRGDM
    PAYER
    SOCADV
    AFRAMM           0.000       0.000       0.000       0.000       0.000       0.000       0.000

  Specific indirect 27
    BWT
    PRGDM
    MEDUC
    SOCADV
    AFRAMM           0.000       0.000       0.000       0.000       0.000       0.000       0.000

  Specific indirect 28
    BWT
    PRGDM
    CIG0
    SOCADV
    AFRAMM           0.000       0.000       0.000       0.000       0.000       0.000       0.000

  Specific indirect 29
    BWT
    PRGDM
    WIC
    SOCADV
    AFRAMM           0.000       0.000       0.000       0.000       0.000       0.000       0.000

  Specific indirect 30
    BWT
    PRGDM
    FAGE
    SOCADV
    AFRAMM           0.000       0.000       0.000       0.000       0.000       0.000       0.000

  Specific indirect 31
    BWT
    PRGDM
    MAGE
    SOCADV
    AFRAMM           0.000       0.000       0.000       0.000       0.000       0.000       0.000

  Specific indirect 32
    BWT
    PRGDM
    MHT
    SOCADV
    AFRAMM           0.000       0.000       0.000       0.000       0.000       0.000       0.000

  Specific indirect 33
    BWT
    PRGDM
    BMI
    SOCADV
    AFRAMM           0.000       0.000       0.000       0.000       0.000       0.000       0.000

  Specific indirect 34
    BWT
    MAGE
    CIG0
    SOCADV
    AFRAMM           0.000       0.000       0.000       0.000       0.000       0.000       0.000

  Specific indirect 35
    BWT
    BMI
    MEDUC
    SOCADV
    AFRAMM          -0.002      -0.002      -0.002      -0.002      -0.002      -0.002      -0.001

  Specific indirect 36
    BWT
    BMI
    CIG0
    SOCADV
    AFRAMM           0.000       0.000       0.000       0.000       0.000       0.000       0.000

  Specific indirect 37
    BWT
    BMI
    MAGE
    SOCADV
    AFRAMM          -0.002      -0.002      -0.002      -0.002      -0.001      -0.001      -0.001

  Specific indirect 38
    BWT
    PRECAREM
    PAYER
    SOCADV
    AFRAMM           0.000       0.000       0.000       0.000       0.000       0.000       0.000

  Specific indirect 39
    BWT
    PRECAREM
    MEDUC
    SOCADV
    AFRAMM           0.000       0.000       0.000       0.000       0.000       0.000       0.000

  Specific indirect 40
    BWT
    PRECAREM
    CIG0
    SOCADV
    AFRAMM           0.000       0.000       0.000       0.000       0.000       0.000       0.000

  Specific indirect 41
    BWT
    PRECAREM
    WIC
    SOCADV
    AFRAMM           0.000       0.000       0.000       0.000       0.000       0.000       0.000

  Specific indirect 42
    BWT
    PRECAREM
    MAGE
    SOCADV
    AFRAMM           0.000       0.000       0.000       0.000       0.000       0.000       0.000

  Specific indirect 43
    BWT
    PRECAREM
    BMI
    SOCADV
    AFRAMM           0.000       0.000       0.000       0.000       0.000       0.000       0.000

  Specific indirect 44
    BWT
    PAYER
    FEDUC
    FAGE
    SOCADV
    AFRAMM           0.000       0.000       0.000       0.000       0.000       0.000       0.000

  Specific indirect 45
    BWT
    WIC
    MEDUC
    CIG0
    SOCADV
    AFRAMM           0.000       0.000       0.000       0.000       0.000       0.000       0.000

  Specific indirect 46
    BWT
    WIC
    MAGE
    CIG0
    SOCADV
    AFRAMM           0.000       0.000       0.000       0.000       0.000       0.000       0.000

  Specific indirect 47
    BWT
    PRGBP
    PAYER
    FEDUC
    SOCADV
    AFRAMM           0.000       0.000       0.000       0.000       0.000       0.000       0.000

  Specific indirect 48
    BWT
    PRGBP
    PAYER
    FAGE
    SOCADV
    AFRAMM           0.000       0.000       0.000       0.000       0.000       0.000       0.000

  Specific indirect 49
    BWT
    PRGBP
    MEDUC
    CIG0
    SOCADV
    AFRAMM           0.000       0.000       0.000       0.000       0.000       0.000       0.000

  Specific indirect 50
    BWT
    PRGBP
    WIC
    MEDUC
    SOCADV
    AFRAMM           0.000       0.000       0.000       0.000       0.000       0.000       0.000

  Specific indirect 51
    BWT
    PRGBP
    WIC
    MAGE
    SOCADV
    AFRAMM           0.000       0.000       0.000       0.000       0.000       0.000       0.000

  Specific indirect 52
    BWT
    PRGBP
    MAGE
    CIG0
    SOCADV
    AFRAMM           0.000       0.000       0.000       0.000       0.000       0.000       0.000

  Specific indirect 53
    BWT
    PRGBP
    BMI
    MEDUC
    SOCADV
    AFRAMM           0.000       0.000       0.000       0.000       0.000       0.000       0.000

  Specific indirect 54
    BWT
    PRGBP
    BMI
    CIG0
    SOCADV
    AFRAMM           0.000       0.000       0.000       0.000       0.000       0.000       0.000

  Specific indirect 55
    BWT
    PRGBP
    BMI
    MAGE
    SOCADV
    AFRAMM           0.000       0.000       0.000       0.000       0.000       0.000       0.000

  Specific indirect 56
    BWT
    PRGDM
    PAYER
    FEDUC
    SOCADV
    AFRAMM           0.000       0.000       0.000       0.000       0.000       0.000       0.000

  Specific indirect 57
    BWT
    PRGDM
    PAYER
    FAGE
    SOCADV
    AFRAMM           0.000       0.000       0.000       0.000       0.000       0.000       0.000

  Specific indirect 58
    BWT
    PRGDM
    MEDUC
    CIG0
    SOCADV
    AFRAMM           0.000       0.000       0.000       0.000       0.000       0.000       0.000

  Specific indirect 59
    BWT
    PRGDM
    WIC
    MEDUC
    SOCADV
    AFRAMM           0.000       0.000       0.000       0.000       0.000       0.000       0.000

  Specific indirect 60
    BWT
    PRGDM
    WIC
    MAGE
    SOCADV
    AFRAMM           0.000       0.000       0.000       0.000       0.000       0.000       0.000

  Specific indirect 61
    BWT
    PRGDM
    MAGE
    CIG0
    SOCADV
    AFRAMM           0.000       0.000       0.000       0.000       0.000       0.000       0.000

  Specific indirect 62
    BWT
    PRGDM
    BMI
    MEDUC
    SOCADV
    AFRAMM           0.000       0.000       0.000       0.000       0.000       0.000       0.000

  Specific indirect 63
    BWT
    PRGDM
    BMI
    CIG0
    SOCADV
    AFRAMM           0.000       0.000       0.000       0.000       0.000       0.000       0.000

  Specific indirect 64
    BWT
    PRGDM
    BMI
    MAGE
    SOCADV
    AFRAMM           0.000       0.000       0.000       0.000       0.000       0.000       0.000

  Specific indirect 65
    BWT
    BMI
    MEDUC
    CIG0
    SOCADV
    AFRAMM           0.000       0.000       0.000       0.000       0.000       0.000       0.000

  Specific indirect 66
    BWT
    BMI
    MAGE
    CIG0
    SOCADV
    AFRAMM           0.000       0.000       0.000       0.000       0.000       0.000       0.000

  Specific indirect 67
    BWT
    PRECAREM
    PAYER
    FEDUC
    SOCADV
    AFRAMM           0.000       0.000       0.000       0.000       0.000       0.000       0.000

  Specific indirect 68
    BWT
    PRECAREM
    PAYER
    FAGE
    SOCADV
    AFRAMM           0.000       0.000       0.000       0.000       0.000       0.000       0.000

  Specific indirect 69
    BWT
    PRECAREM
    MEDUC
    CIG0
    SOCADV
    AFRAMM           0.000       0.000       0.000       0.000       0.000       0.000       0.000

  Specific indirect 70
    BWT
    PRECAREM
    WIC
    MEDUC
    SOCADV
    AFRAMM           0.000       0.000       0.000       0.000       0.000       0.000       0.000

  Specific indirect 71
    BWT
    PRECAREM
    WIC
    MAGE
    SOCADV
    AFRAMM           0.000       0.000       0.000       0.000       0.000       0.000       0.000

  Specific indirect 72
    BWT
    PRECAREM
    MAGE
    CIG0
    SOCADV
    AFRAMM           0.000       0.000       0.000       0.000       0.000       0.000       0.000

  Specific indirect 73
    BWT
    PRECAREM
    BMI
    MEDUC
    SOCADV
    AFRAMM           0.000       0.000       0.000       0.000       0.000       0.000       0.000

  Specific indirect 74
    BWT
    PRECAREM
    BMI
    CIG0
    SOCADV
    AFRAMM           0.000       0.000       0.000       0.000       0.000       0.000       0.000

  Specific indirect 75
    BWT
    PRECAREM
    BMI
    MAGE
    SOCADV
    AFRAMM           0.000       0.000       0.000       0.000       0.000       0.000       0.000

  Specific indirect 76
    BWT
    PRGBP
    PAYER
    FEDUC
    FAGE
    SOCADV
    AFRAMM           0.000       0.000       0.000       0.000       0.000       0.000       0.000

  Specific indirect 77
    BWT
    PRGBP
    WIC
    MEDUC
    CIG0
    SOCADV
    AFRAMM           0.000       0.000       0.000       0.000       0.000       0.000       0.000

  Specific indirect 78
    BWT
    PRGBP
    WIC
    MAGE
    CIG0
    SOCADV
    AFRAMM           0.000       0.000       0.000       0.000       0.000       0.000       0.000

  Specific indirect 79
    BWT
    PRGBP
    BMI
    MEDUC
    CIG0
    SOCADV
    AFRAMM           0.000       0.000       0.000       0.000       0.000       0.000       0.000

  Specific indirect 80
    BWT
    PRGBP
    BMI
    MAGE
    CIG0
    SOCADV
    AFRAMM           0.000       0.000       0.000       0.000       0.000       0.000       0.000

  Specific indirect 81
    BWT
    PRGDM
    PAYER
    FEDUC
    FAGE
    SOCADV
    AFRAMM           0.000       0.000       0.000       0.000       0.000       0.000       0.000

  Specific indirect 82
    BWT
    PRGDM
    WIC
    MEDUC
    CIG0
    SOCADV
    AFRAMM           0.000       0.000       0.000       0.000       0.000       0.000       0.000

  Specific indirect 83
    BWT
    PRGDM
    WIC
    MAGE
    CIG0
    SOCADV
    AFRAMM           0.000       0.000       0.000       0.000       0.000       0.000       0.000

  Specific indirect 84
    BWT
    PRGDM
    BMI
    MEDUC
    CIG0
    SOCADV
    AFRAMM           0.000       0.000       0.000       0.000       0.000       0.000       0.000

  Specific indirect 85
    BWT
    PRGDM
    BMI
    MAGE
    CIG0
    SOCADV
    AFRAMM           0.000       0.000       0.000       0.000       0.000       0.000       0.000

  Specific indirect 86
    BWT
    PRECAREM
    PAYER
    FEDUC
    FAGE
    SOCADV
    AFRAMM           0.000       0.000       0.000       0.000       0.000       0.000       0.000

  Specific indirect 87
    BWT
    PRECAREM
    WIC
    MEDUC
    CIG0
    SOCADV
    AFRAMM           0.000       0.000       0.000       0.000       0.000       0.000       0.000

  Specific indirect 88
    BWT
    PRECAREM
    WIC
    MAGE
    CIG0
    SOCADV
    AFRAMM           0.000       0.000       0.000       0.000       0.000       0.000       0.000

  Specific indirect 89
    BWT
    PRECAREM
    BMI
    MEDUC
    CIG0
    SOCADV
    AFRAMM           0.000       0.000       0.000       0.000       0.000       0.000       0.000

  Specific indirect 90
    BWT
    PRECAREM
    BMI
    MAGE
    CIG0
    SOCADV
    AFRAMM           0.000       0.000       0.000       0.000       0.000       0.000       0.000


Effects from MHISP to BWT via SOCADV

  Sum of indirect   -0.009      -0.009      -0.009      -0.008      -0.008      -0.008      -0.008

  Specific indirect 1
    BWT
    SOCADV
    MHISP           -0.013      -0.012      -0.012      -0.009      -0.007      -0.007      -0.006

  Specific indirect 2
    BWT
    PAYER
    SOCADV
    MHISP           -0.001      -0.001      -0.001       0.000       0.001       0.001       0.001

  Specific indirect 3
    BWT
    MEDUC
    SOCADV
    MHISP            0.002       0.002       0.002       0.003       0.004       0.004       0.004

  Specific indirect 4
    BWT
    CIG0
    SOCADV
    MHISP           -0.006      -0.006      -0.006      -0.005      -0.005      -0.005      -0.005

  Specific indirect 5
    BWT
    WIC
    SOCADV
    MHISP            0.000       0.000       0.000       0.001       0.002       0.002       0.002

  Specific indirect 6
    BWT
    PRGBP
    SOCADV
    MHISP           -0.005      -0.005      -0.005      -0.004      -0.004      -0.003      -0.003

  Specific indirect 7
    BWT
    PRGDM
    SOCADV
    MHISP            0.000       0.000       0.000       0.000       0.000       0.000       0.000

  Specific indirect 8
    BWT
    FAGE
    SOCADV
    MHISP            0.001       0.001       0.001       0.001       0.001       0.001       0.002

  Specific indirect 9
    BWT
    MAGE
    SOCADV
    MHISP            0.003       0.003       0.003       0.003       0.004       0.004       0.004

  Specific indirect 10
    BWT
    MHT
    SOCADV
    MHISP           -0.005      -0.005      -0.005      -0.005      -0.005      -0.005      -0.005

  Specific indirect 11
    BWT
    BMI
    SOCADV
    MHISP            0.011       0.011       0.011       0.012       0.012       0.012       0.013

  Specific indirect 12
    BWT
    PRECAREM
    SOCADV
    MHISP            0.000       0.000       0.000       0.000       0.000       0.000       0.000

  Specific indirect 13
    BWT
    PAYER
    FEDUC
    SOCADV
    MHISP            0.000       0.000       0.000       0.000       0.000       0.000       0.000

  Specific indirect 14
    BWT
    PAYER
    FAGE
    SOCADV
    MHISP            0.000       0.000       0.000       0.000       0.000       0.000       0.000

  Specific indirect 15
    BWT
    MEDUC
    CIG0
    SOCADV
    MHISP            0.000       0.000       0.000       0.000       0.000       0.000       0.000

  Specific indirect 16
    BWT
    WIC
    MEDUC
    SOCADV
    MHISP            0.000       0.000       0.000       0.000       0.000       0.000       0.000

  Specific indirect 17
    BWT
    WIC
    MAGE
    SOCADV
    MHISP            0.000       0.000       0.000       0.000       0.000       0.000       0.000

  Specific indirect 18
    BWT
    PRGBP
    PAYER
    SOCADV
    MHISP            0.001       0.001       0.001       0.001       0.001       0.001       0.001

  Specific indirect 19
    BWT
    PRGBP
    MEDUC
    SOCADV
    MHISP            0.000       0.001       0.001       0.001       0.001       0.001       0.001

  Specific indirect 20
    BWT
    PRGBP
    CIG0
    SOCADV
    MHISP            0.000       0.000       0.000       0.000       0.000       0.000       0.000

  Specific indirect 21
    BWT
    PRGBP
    WIC
    SOCADV
    MHISP            0.000       0.000       0.001       0.001       0.001       0.001       0.001

  Specific indirect 22
    BWT
    PRGBP
    FAGE
    SOCADV
    MHISP            0.000       0.000       0.000       0.000       0.000       0.000       0.000

  Specific indirect 23
    BWT
    PRGBP
    MAGE
    SOCADV
    MHISP            0.001       0.001       0.001       0.001       0.001       0.001       0.001

  Specific indirect 24
    BWT
    PRGBP
    MHT
    SOCADV
    MHISP            0.000       0.000       0.000       0.000       0.000       0.000       0.000

  Specific indirect 25
    BWT
    PRGBP
    BMI
    SOCADV
    MHISP           -0.003      -0.003      -0.003      -0.003      -0.002      -0.002      -0.002

  Specific indirect 26
    BWT
    PRGDM
    PAYER
    SOCADV
    MHISP            0.000       0.000       0.000       0.000       0.000       0.000       0.000

  Specific indirect 27
    BWT
    PRGDM
    MEDUC
    SOCADV
    MHISP            0.000       0.000       0.000       0.000       0.000       0.000       0.000

  Specific indirect 28
    BWT
    PRGDM
    CIG0
    SOCADV
    MHISP            0.000       0.000       0.000       0.000       0.000       0.000       0.000

  Specific indirect 29
    BWT
    PRGDM
    WIC
    SOCADV
    MHISP            0.000       0.000       0.000       0.000       0.000       0.000       0.000

  Specific indirect 30
    BWT
    PRGDM
    FAGE
    SOCADV
    MHISP            0.000       0.000       0.000       0.000       0.000       0.000       0.000

  Specific indirect 31
    BWT
    PRGDM
    MAGE
    SOCADV
    MHISP            0.000       0.000       0.000       0.000       0.000       0.000       0.000

  Specific indirect 32
    BWT
    PRGDM
    MHT
    SOCADV
    MHISP            0.000       0.000       0.000       0.000       0.000       0.000       0.000

  Specific indirect 33
    BWT
    PRGDM
    BMI
    SOCADV
    MHISP            0.000       0.000       0.000       0.000       0.000       0.000       0.000

  Specific indirect 34
    BWT
    MAGE
    CIG0
    SOCADV
    MHISP            0.000       0.000       0.000       0.000       0.000       0.000       0.000

  Specific indirect 35
    BWT
    BMI
    MEDUC
    SOCADV
    MHISP           -0.004      -0.004      -0.004      -0.004      -0.004      -0.003      -0.003

  Specific indirect 36
    BWT
    BMI
    CIG0
    SOCADV
    MHISP            0.000       0.000       0.000       0.000       0.000       0.000       0.000

  Specific indirect 37
    BWT
    BMI
    MAGE
    SOCADV
    MHISP           -0.004      -0.004      -0.004      -0.003      -0.003      -0.003      -0.003

  Specific indirect 38
    BWT
    PRECAREM
    PAYER
    SOCADV
    MHISP            0.000       0.000       0.000       0.000       0.000       0.000       0.000

  Specific indirect 39
    BWT
    PRECAREM
    MEDUC
    SOCADV
    MHISP            0.000       0.000       0.000       0.000       0.000       0.000       0.000

  Specific indirect 40
    BWT
    PRECAREM
    CIG0
    SOCADV
    MHISP            0.000       0.000       0.000       0.000       0.000       0.000       0.000

  Specific indirect 41
    BWT
    PRECAREM
    WIC
    SOCADV
    MHISP            0.000       0.000       0.000       0.000       0.000       0.000       0.000

  Specific indirect 42
    BWT
    PRECAREM
    MAGE
    SOCADV
    MHISP            0.000       0.000       0.000       0.000       0.000       0.000       0.000

  Specific indirect 43
    BWT
    PRECAREM
    BMI
    SOCADV
    MHISP            0.000       0.000       0.000       0.000       0.000       0.000       0.000

  Specific indirect 44
    BWT
    PAYER
    FEDUC
    FAGE
    SOCADV
    MHISP            0.000       0.000       0.000       0.000       0.000       0.000       0.000

  Specific indirect 45
    BWT
    WIC
    MEDUC
    CIG0
    SOCADV
    MHISP            0.000       0.000       0.000       0.000       0.000       0.000       0.000

  Specific indirect 46
    BWT
    WIC
    MAGE
    CIG0
    SOCADV
    MHISP            0.000       0.000       0.000       0.000       0.000       0.000       0.000

  Specific indirect 47
    BWT
    PRGBP
    PAYER
    FEDUC
    SOCADV
    MHISP            0.000       0.000       0.000       0.000       0.000       0.000       0.000

  Specific indirect 48
    BWT
    PRGBP
    PAYER
    FAGE
    SOCADV
    MHISP            0.000       0.000       0.000       0.000       0.000       0.000       0.000

  Specific indirect 49
    BWT
    PRGBP
    MEDUC
    CIG0
    SOCADV
    MHISP            0.000       0.000       0.000       0.000       0.000       0.000       0.000

  Specific indirect 50
    BWT
    PRGBP
    WIC
    MEDUC
    SOCADV
    MHISP            0.000       0.000       0.000       0.000       0.000       0.000       0.000

  Specific indirect 51
    BWT
    PRGBP
    WIC
    MAGE
    SOCADV
    MHISP            0.000       0.000       0.000       0.000       0.000       0.000       0.000

  Specific indirect 52
    BWT
    PRGBP
    MAGE
    CIG0
    SOCADV
    MHISP            0.000       0.000       0.000       0.000       0.000       0.000       0.000

  Specific indirect 53
    BWT
    PRGBP
    BMI
    MEDUC
    SOCADV
    MHISP            0.001       0.001       0.001       0.001       0.001       0.001       0.001

  Specific indirect 54
    BWT
    PRGBP
    BMI
    CIG0
    SOCADV
    MHISP            0.000       0.000       0.000       0.000       0.000       0.000       0.000

  Specific indirect 55
    BWT
    PRGBP
    BMI
    MAGE
    SOCADV
    MHISP            0.001       0.001       0.001       0.001       0.001       0.001       0.001

  Specific indirect 56
    BWT
    PRGDM
    PAYER
    FEDUC
    SOCADV
    MHISP            0.000       0.000       0.000       0.000       0.000       0.000       0.000

  Specific indirect 57
    BWT
    PRGDM
    PAYER
    FAGE
    SOCADV
    MHISP            0.000       0.000       0.000       0.000       0.000       0.000       0.000

  Specific indirect 58
    BWT
    PRGDM
    MEDUC
    CIG0
    SOCADV
    MHISP            0.000       0.000       0.000       0.000       0.000       0.000       0.000

  Specific indirect 59
    BWT
    PRGDM
    WIC
    MEDUC
    SOCADV
    MHISP            0.000       0.000       0.000       0.000       0.000       0.000       0.000

  Specific indirect 60
    BWT
    PRGDM
    WIC
    MAGE
    SOCADV
    MHISP            0.000       0.000       0.000       0.000       0.000       0.000       0.000

  Specific indirect 61
    BWT
    PRGDM
    MAGE
    CIG0
    SOCADV
    MHISP            0.000       0.000       0.000       0.000       0.000       0.000       0.000

  Specific indirect 62
    BWT
    PRGDM
    BMI
    MEDUC
    SOCADV
    MHISP            0.000       0.000       0.000       0.000       0.000       0.000       0.000

  Specific indirect 63
    BWT
    PRGDM
    BMI
    CIG0
    SOCADV
    MHISP            0.000       0.000       0.000       0.000       0.000       0.000       0.000

  Specific indirect 64
    BWT
    PRGDM
    BMI
    MAGE
    SOCADV
    MHISP            0.000       0.000       0.000       0.000       0.000       0.000       0.000

  Specific indirect 65
    BWT
    BMI
    MEDUC
    CIG0
    SOCADV
    MHISP            0.000       0.000       0.000       0.000       0.000       0.000       0.000

  Specific indirect 66
    BWT
    BMI
    MAGE
    CIG0
    SOCADV
    MHISP            0.000       0.000       0.000       0.000       0.000       0.000       0.000

  Specific indirect 67
    BWT
    PRECAREM
    PAYER
    FEDUC
    SOCADV
    MHISP            0.000       0.000       0.000       0.000       0.000       0.000       0.000

  Specific indirect 68
    BWT
    PRECAREM
    PAYER
    FAGE
    SOCADV
    MHISP            0.000       0.000       0.000       0.000       0.000       0.000       0.000

  Specific indirect 69
    BWT
    PRECAREM
    MEDUC
    CIG0
    SOCADV
    MHISP            0.000       0.000       0.000       0.000       0.000       0.000       0.000

  Specific indirect 70
    BWT
    PRECAREM
    WIC
    MEDUC
    SOCADV
    MHISP            0.000       0.000       0.000       0.000       0.000       0.000       0.000

  Specific indirect 71
    BWT
    PRECAREM
    WIC
    MAGE
    SOCADV
    MHISP            0.000       0.000       0.000       0.000       0.000       0.000       0.000

  Specific indirect 72
    BWT
    PRECAREM
    MAGE
    CIG0
    SOCADV
    MHISP            0.000       0.000       0.000       0.000       0.000       0.000       0.000

  Specific indirect 73
    BWT
    PRECAREM
    BMI
    MEDUC
    SOCADV
    MHISP            0.000       0.000       0.000       0.000       0.000       0.000       0.000

  Specific indirect 74
    BWT
    PRECAREM
    BMI
    CIG0
    SOCADV
    MHISP            0.000       0.000       0.000       0.000       0.000       0.000       0.000

  Specific indirect 75
    BWT
    PRECAREM
    BMI
    MAGE
    SOCADV
    MHISP            0.000       0.000       0.000       0.000       0.000       0.000       0.000

  Specific indirect 76
    BWT
    PRGBP
    PAYER
    FEDUC
    FAGE
    SOCADV
    MHISP            0.000       0.000       0.000       0.000       0.000       0.000       0.000

  Specific indirect 77
    BWT
    PRGBP
    WIC
    MEDUC
    CIG0
    SOCADV
    MHISP            0.000       0.000       0.000       0.000       0.000       0.000       0.000

  Specific indirect 78
    BWT
    PRGBP
    WIC
    MAGE
    CIG0
    SOCADV
    MHISP            0.000       0.000       0.000       0.000       0.000       0.000       0.000

  Specific indirect 79
    BWT
    PRGBP
    BMI
    MEDUC
    CIG0
    SOCADV
    MHISP            0.000       0.000       0.000       0.000       0.000       0.000       0.000

  Specific indirect 80
    BWT
    PRGBP
    BMI
    MAGE
    CIG0
    SOCADV
    MHISP            0.000       0.000       0.000       0.000       0.000       0.000       0.000

  Specific indirect 81
    BWT
    PRGDM
    PAYER
    FEDUC
    FAGE
    SOCADV
    MHISP            0.000       0.000       0.000       0.000       0.000       0.000       0.000

  Specific indirect 82
    BWT
    PRGDM
    WIC
    MEDUC
    CIG0
    SOCADV
    MHISP            0.000       0.000       0.000       0.000       0.000       0.000       0.000

  Specific indirect 83
    BWT
    PRGDM
    WIC
    MAGE
    CIG0
    SOCADV
    MHISP            0.000       0.000       0.000       0.000       0.000       0.000       0.000

  Specific indirect 84
    BWT
    PRGDM
    BMI
    MEDUC
    CIG0
    SOCADV
    MHISP            0.000       0.000       0.000       0.000       0.000       0.000       0.000

  Specific indirect 85
    BWT
    PRGDM
    BMI
    MAGE
    CIG0
    SOCADV
    MHISP            0.000       0.000       0.000       0.000       0.000       0.000       0.000

  Specific indirect 86
    BWT
    PRECAREM
    PAYER
    FEDUC
    FAGE
    SOCADV
    MHISP            0.000       0.000       0.000       0.000       0.000       0.000       0.000

  Specific indirect 87
    BWT
    PRECAREM
    WIC
    MEDUC
    CIG0
    SOCADV
    MHISP            0.000       0.000       0.000       0.000       0.000       0.000       0.000

  Specific indirect 88
    BWT
    PRECAREM
    WIC
    MAGE
    CIG0
    SOCADV
    MHISP            0.000       0.000       0.000       0.000       0.000       0.000       0.000

  Specific indirect 89
    BWT
    PRECAREM
    BMI
    MEDUC
    CIG0
    SOCADV
    MHISP            0.000       0.000       0.000       0.000       0.000       0.000       0.000

  Specific indirect 90
    BWT
    PRECAREM
    BMI
    MAGE
    CIG0
    SOCADV
    MHISP            0.000       0.000       0.000       0.000       0.000       0.000       0.000


Effects from OTHM to BWT via SOCADV

  Sum of indirect    0.008       0.008       0.008       0.009       0.010       0.010       0.010

  Specific indirect 1
    BWT
    SOCADV
    OTHM             0.006       0.007       0.008       0.010       0.012       0.013       0.014

  Specific indirect 2
    BWT
    PAYER
    SOCADV
    OTHM            -0.001      -0.001      -0.001       0.000       0.001       0.001       0.001

  Specific indirect 3
    BWT
    MEDUC
    SOCADV
    OTHM            -0.005      -0.004      -0.004      -0.003      -0.002      -0.002      -0.002

  Specific indirect 4
    BWT
    CIG0
    SOCADV
    OTHM             0.005       0.005       0.005       0.006       0.006       0.006       0.006

  Specific indirect 5
    BWT
    WIC
    SOCADV
    OTHM            -0.002      -0.002      -0.002      -0.001      -0.001       0.000       0.000

  Specific indirect 6
    BWT
    PRGBP
    SOCADV
    OTHM             0.003       0.004       0.004       0.005       0.005       0.006       0.006

  Specific indirect 7
    BWT
    PRGDM
    SOCADV
    OTHM             0.000       0.000       0.000       0.000       0.000       0.000       0.000

  Specific indirect 8
    BWT
    FAGE
    SOCADV
    OTHM            -0.002      -0.002      -0.001      -0.001      -0.001      -0.001      -0.001

  Specific indirect 9
    BWT
    MAGE
    SOCADV
    OTHM            -0.004      -0.004      -0.004      -0.004      -0.003      -0.003      -0.003

  Specific indirect 10
    BWT
    MHT
    SOCADV
    OTHM             0.005       0.005       0.005       0.005       0.005       0.005       0.005

  Specific indirect 11
    BWT
    BMI
    SOCADV
    OTHM            -0.014      -0.013      -0.013      -0.013      -0.012      -0.012      -0.011

  Specific indirect 12
    BWT
    PRECAREM
    SOCADV
    OTHM             0.000       0.000       0.000       0.000       0.000       0.000       0.000

  Specific indirect 13
    BWT
    PAYER
    FEDUC
    SOCADV
    OTHM             0.000       0.000       0.000       0.000       0.000       0.000       0.000

  Specific indirect 14
    BWT
    PAYER
    FAGE
    SOCADV
    OTHM             0.000       0.000       0.000       0.000       0.000       0.000       0.000

  Specific indirect 15
    BWT
    MEDUC
    CIG0
    SOCADV
    OTHM             0.000       0.000       0.000       0.000       0.000       0.000       0.000

  Specific indirect 16
    BWT
    WIC
    MEDUC
    SOCADV
    OTHM             0.000       0.000       0.000       0.000       0.000       0.000       0.000

  Specific indirect 17
    BWT
    WIC
    MAGE
    SOCADV
    OTHM             0.000       0.000       0.000       0.000       0.000       0.000       0.000

  Specific indirect 18
    BWT
    PRGBP
    PAYER
    SOCADV
    OTHM            -0.001      -0.001      -0.001      -0.001      -0.001      -0.001      -0.001

  Specific indirect 19
    BWT
    PRGBP
    MEDUC
    SOCADV
    OTHM            -0.002      -0.001      -0.001      -0.001      -0.001      -0.001      -0.001

  Specific indirect 20
    BWT
    PRGBP
    CIG0
    SOCADV
    OTHM             0.000       0.000       0.000       0.000       0.000       0.000       0.000

  Specific indirect 21
    BWT
    PRGBP
    WIC
    SOCADV
    OTHM            -0.001      -0.001      -0.001      -0.001      -0.001      -0.001       0.000

  Specific indirect 22
    BWT
    PRGBP
    FAGE
    SOCADV
    OTHM             0.000       0.000       0.000       0.000       0.000       0.000       0.000

  Specific indirect 23
    BWT
    PRGBP
    MAGE
    SOCADV
    OTHM            -0.001      -0.001      -0.001      -0.001      -0.001      -0.001      -0.001

  Specific indirect 24
    BWT
    PRGBP
    MHT
    SOCADV
    OTHM             0.000       0.000       0.000       0.000       0.000       0.000       0.000

  Specific indirect 25
    BWT
    PRGBP
    BMI
    SOCADV
    OTHM             0.003       0.003       0.003       0.003       0.003       0.003       0.003

  Specific indirect 26
    BWT
    PRGDM
    PAYER
    SOCADV
    OTHM             0.000       0.000       0.000       0.000       0.000       0.000       0.000

  Specific indirect 27
    BWT
    PRGDM
    MEDUC
    SOCADV
    OTHM             0.000       0.000       0.000       0.000       0.000       0.000       0.000

  Specific indirect 28
    BWT
    PRGDM
    CIG0
    SOCADV
    OTHM             0.000       0.000       0.000       0.000       0.000       0.000       0.000

  Specific indirect 29
    BWT
    PRGDM
    WIC
    SOCADV
    OTHM             0.000       0.000       0.000       0.000       0.000       0.000       0.000

  Specific indirect 30
    BWT
    PRGDM
    FAGE
    SOCADV
    OTHM             0.000       0.000       0.000       0.000       0.000       0.000       0.000

  Specific indirect 31
    BWT
    PRGDM
    MAGE
    SOCADV
    OTHM             0.000       0.000       0.000       0.000       0.000       0.000       0.000

  Specific indirect 32
    BWT
    PRGDM
    MHT
    SOCADV
    OTHM             0.000       0.000       0.000       0.000       0.000       0.000       0.000

  Specific indirect 33
    BWT
    PRGDM
    BMI
    SOCADV
    OTHM             0.000       0.000       0.000       0.000       0.000       0.000       0.000

  Specific indirect 34
    BWT
    MAGE
    CIG0
    SOCADV
    OTHM             0.000       0.000       0.000       0.000       0.000       0.000       0.000

  Specific indirect 35
    BWT
    BMI
    MEDUC
    SOCADV
    OTHM             0.004       0.004       0.004       0.004       0.004       0.005       0.005

  Specific indirect 36
    BWT
    BMI
    CIG0
    SOCADV
    OTHM             0.000       0.000       0.000       0.000       0.000       0.000       0.000

  Specific indirect 37
    BWT
    BMI
    MAGE
    SOCADV
    OTHM             0.003       0.004       0.004       0.004       0.004       0.004       0.004

  Specific indirect 38
    BWT
    PRECAREM
    PAYER
    SOCADV
    OTHM             0.000       0.000       0.000       0.000       0.000       0.000       0.000

  Specific indirect 39
    BWT
    PRECAREM
    MEDUC
    SOCADV
    OTHM             0.000       0.000       0.000       0.000       0.000       0.000       0.000

  Specific indirect 40
    BWT
    PRECAREM
    CIG0
    SOCADV
    OTHM             0.000       0.000       0.000       0.000       0.000       0.000       0.000

  Specific indirect 41
    BWT
    PRECAREM
    WIC
    SOCADV
    OTHM             0.000       0.000       0.000       0.000       0.000       0.000       0.000

  Specific indirect 42
    BWT
    PRECAREM
    MAGE
    SOCADV
    OTHM             0.000       0.000       0.000       0.000       0.000       0.000       0.000

  Specific indirect 43
    BWT
    PRECAREM
    BMI
    SOCADV
    OTHM             0.000       0.000       0.000       0.000       0.000       0.000       0.000

  Specific indirect 44
    BWT
    PAYER
    FEDUC
    FAGE
    SOCADV
    OTHM             0.000       0.000       0.000       0.000       0.000       0.000       0.000

  Specific indirect 45
    BWT
    WIC
    MEDUC
    CIG0
    SOCADV
    OTHM             0.000       0.000       0.000       0.000       0.000       0.000       0.000

  Specific indirect 46
    BWT
    WIC
    MAGE
    CIG0
    SOCADV
    OTHM             0.000       0.000       0.000       0.000       0.000       0.000       0.000

  Specific indirect 47
    BWT
    PRGBP
    PAYER
    FEDUC
    SOCADV
    OTHM             0.000       0.000       0.000       0.000       0.000       0.000       0.000

  Specific indirect 48
    BWT
    PRGBP
    PAYER
    FAGE
    SOCADV
    OTHM             0.000       0.000       0.000       0.000       0.000       0.000       0.000

  Specific indirect 49
    BWT
    PRGBP
    MEDUC
    CIG0
    SOCADV
    OTHM             0.000       0.000       0.000       0.000       0.000       0.000       0.000

  Specific indirect 50
    BWT
    PRGBP
    WIC
    MEDUC
    SOCADV
    OTHM             0.000       0.000       0.000       0.000       0.000       0.000       0.000

  Specific indirect 51
    BWT
    PRGBP
    WIC
    MAGE
    SOCADV
    OTHM             0.000       0.000       0.000       0.000       0.000       0.000       0.000

  Specific indirect 52
    BWT
    PRGBP
    MAGE
    CIG0
    SOCADV
    OTHM             0.000       0.000       0.000       0.000       0.000       0.000       0.000

  Specific indirect 53
    BWT
    PRGBP
    BMI
    MEDUC
    SOCADV
    OTHM            -0.001      -0.001      -0.001      -0.001      -0.001      -0.001      -0.001

  Specific indirect 54
    BWT
    PRGBP
    BMI
    CIG0
    SOCADV
    OTHM             0.000       0.000       0.000       0.000       0.000       0.000       0.000

  Specific indirect 55
    BWT
    PRGBP
    BMI
    MAGE
    SOCADV
    OTHM            -0.001      -0.001      -0.001      -0.001      -0.001      -0.001      -0.001

  Specific indirect 56
    BWT
    PRGDM
    PAYER
    FEDUC
    SOCADV
    OTHM             0.000       0.000       0.000       0.000       0.000       0.000       0.000

  Specific indirect 57
    BWT
    PRGDM
    PAYER
    FAGE
    SOCADV
    OTHM             0.000       0.000       0.000       0.000       0.000       0.000       0.000

  Specific indirect 58
    BWT
    PRGDM
    MEDUC
    CIG0
    SOCADV
    OTHM             0.000       0.000       0.000       0.000       0.000       0.000       0.000

  Specific indirect 59
    BWT
    PRGDM
    WIC
    MEDUC
    SOCADV
    OTHM             0.000       0.000       0.000       0.000       0.000       0.000       0.000

  Specific indirect 60
    BWT
    PRGDM
    WIC
    MAGE
    SOCADV
    OTHM             0.000       0.000       0.000       0.000       0.000       0.000       0.000

  Specific indirect 61
    BWT
    PRGDM
    MAGE
    CIG0
    SOCADV
    OTHM             0.000       0.000       0.000       0.000       0.000       0.000       0.000

  Specific indirect 62
    BWT
    PRGDM
    BMI
    MEDUC
    SOCADV
    OTHM             0.000       0.000       0.000       0.000       0.000       0.000       0.000

  Specific indirect 63
    BWT
    PRGDM
    BMI
    CIG0
    SOCADV
    OTHM             0.000       0.000       0.000       0.000       0.000       0.000       0.000

  Specific indirect 64
    BWT
    PRGDM
    BMI
    MAGE
    SOCADV
    OTHM             0.000       0.000       0.000       0.000       0.000       0.000       0.000

  Specific indirect 65
    BWT
    BMI
    MEDUC
    CIG0
    SOCADV
    OTHM             0.000       0.000       0.000       0.000       0.000       0.000       0.000

  Specific indirect 66
    BWT
    BMI
    MAGE
    CIG0
    SOCADV
    OTHM             0.000       0.000       0.000       0.000       0.000       0.000       0.000

  Specific indirect 67
    BWT
    PRECAREM
    PAYER
    FEDUC
    SOCADV
    OTHM             0.000       0.000       0.000       0.000       0.000       0.000       0.000

  Specific indirect 68
    BWT
    PRECAREM
    PAYER
    FAGE
    SOCADV
    OTHM             0.000       0.000       0.000       0.000       0.000       0.000       0.000

  Specific indirect 69
    BWT
    PRECAREM
    MEDUC
    CIG0
    SOCADV
    OTHM             0.000       0.000       0.000       0.000       0.000       0.000       0.000

  Specific indirect 70
    BWT
    PRECAREM
    WIC
    MEDUC
    SOCADV
    OTHM             0.000       0.000       0.000       0.000       0.000       0.000       0.000

  Specific indirect 71
    BWT
    PRECAREM
    WIC
    MAGE
    SOCADV
    OTHM             0.000       0.000       0.000       0.000       0.000       0.000       0.000

  Specific indirect 72
    BWT
    PRECAREM
    MAGE
    CIG0
    SOCADV
    OTHM             0.000       0.000       0.000       0.000       0.000       0.000       0.000

  Specific indirect 73
    BWT
    PRECAREM
    BMI
    MEDUC
    SOCADV
    OTHM             0.000       0.000       0.000       0.000       0.000       0.000       0.000

  Specific indirect 74
    BWT
    PRECAREM
    BMI
    CIG0
    SOCADV
    OTHM             0.000       0.000       0.000       0.000       0.000       0.000       0.000

  Specific indirect 75
    BWT
    PRECAREM
    BMI
    MAGE
    SOCADV
    OTHM             0.000       0.000       0.000       0.000       0.000       0.000       0.000

  Specific indirect 76
    BWT
    PRGBP
    PAYER
    FEDUC
    FAGE
    SOCADV
    OTHM             0.000       0.000       0.000       0.000       0.000       0.000       0.000

  Specific indirect 77
    BWT
    PRGBP
    WIC
    MEDUC
    CIG0
    SOCADV
    OTHM             0.000       0.000       0.000       0.000       0.000       0.000       0.000

  Specific indirect 78
    BWT
    PRGBP
    WIC
    MAGE
    CIG0
    SOCADV
    OTHM             0.000       0.000       0.000       0.000       0.000       0.000       0.000

  Specific indirect 79
    BWT
    PRGBP
    BMI
    MEDUC
    CIG0
    SOCADV
    OTHM             0.000       0.000       0.000       0.000       0.000       0.000       0.000

  Specific indirect 80
    BWT
    PRGBP
    BMI
    MAGE
    CIG0
    SOCADV
    OTHM             0.000       0.000       0.000       0.000       0.000       0.000       0.000

  Specific indirect 81
    BWT
    PRGDM
    PAYER
    FEDUC
    FAGE
    SOCADV
    OTHM             0.000       0.000       0.000       0.000       0.000       0.000       0.000

  Specific indirect 82
    BWT
    PRGDM
    WIC
    MEDUC
    CIG0
    SOCADV
    OTHM             0.000       0.000       0.000       0.000       0.000       0.000       0.000

  Specific indirect 83
    BWT
    PRGDM
    WIC
    MAGE
    CIG0
    SOCADV
    OTHM             0.000       0.000       0.000       0.000       0.000       0.000       0.000

  Specific indirect 84
    BWT
    PRGDM
    BMI
    MEDUC
    CIG0
    SOCADV
    OTHM             0.000       0.000       0.000       0.000       0.000       0.000       0.000

  Specific indirect 85
    BWT
    PRGDM
    BMI
    MAGE
    CIG0
    SOCADV
    OTHM             0.000       0.000       0.000       0.000       0.000       0.000       0.000

  Specific indirect 86
    BWT
    PRECAREM
    PAYER
    FEDUC
    FAGE
    SOCADV
    OTHM             0.000       0.000       0.000       0.000       0.000       0.000       0.000

  Specific indirect 87
    BWT
    PRECAREM
    WIC
    MEDUC
    CIG0
    SOCADV
    OTHM             0.000       0.000       0.000       0.000       0.000       0.000       0.000

  Specific indirect 88
    BWT
    PRECAREM
    WIC
    MAGE
    CIG0
    SOCADV
    OTHM             0.000       0.000       0.000       0.000       0.000       0.000       0.000

  Specific indirect 89
    BWT
    PRECAREM
    BMI
    MEDUC
    CIG0
    SOCADV
    OTHM             0.000       0.000       0.000       0.000       0.000       0.000       0.000

  Specific indirect 90
    BWT
    PRECAREM
    BMI
    MAGE
    CIG0
    SOCADV
    OTHM             0.000       0.000       0.000       0.000       0.000       0.000       0.000


Effects from AFRAMF to BWT via SOCADV

  Sum of indirect   -0.014      -0.013      -0.013      -0.012      -0.012      -0.012      -0.011

  Specific indirect 1
    BWT
    SOCADV
    AFRAMF          -0.019      -0.018      -0.017      -0.014      -0.011      -0.010      -0.009

  Specific indirect 2
    BWT
    PAYER
    SOCADV
    AFRAMF          -0.002      -0.001      -0.001       0.000       0.001       0.001       0.002

  Specific indirect 3
    BWT
    MEDUC
    SOCADV
    AFRAMF           0.003       0.003       0.003       0.005       0.006       0.006       0.007

  Specific indirect 4
    BWT
    CIG0
    SOCADV
    AFRAMF          -0.009      -0.008      -0.008      -0.008      -0.007      -0.007      -0.007

  Specific indirect 5
    BWT
    WIC
    SOCADV
    AFRAMF           0.000       0.001       0.001       0.002       0.003       0.003       0.003

  Specific indirect 6
    BWT
    PRGBP
    SOCADV
    AFRAMF          -0.008      -0.008      -0.007      -0.006      -0.005      -0.005      -0.005

  Specific indirect 7
    BWT
    PRGDM
    SOCADV
    AFRAMF           0.000       0.000       0.000       0.000       0.000       0.000       0.000

  Specific indirect 8
    BWT
    FAGE
    SOCADV
    AFRAMF           0.001       0.001       0.001       0.002       0.002       0.002       0.002

  Specific indirect 9
    BWT
    MAGE
    SOCADV
    AFRAMF           0.004       0.004       0.004       0.005       0.006       0.006       0.006

  Specific indirect 10
    BWT
    MHT
    SOCADV
    AFRAMF          -0.007      -0.007      -0.007      -0.007      -0.007      -0.007      -0.007

  Specific indirect 11
    BWT
    BMI
    SOCADV
    AFRAMF           0.016       0.016       0.016       0.017       0.018       0.018       0.018

  Specific indirect 12
    BWT
    PRECAREM
    SOCADV
    AFRAMF           0.000       0.000       0.000       0.000       0.000       0.000       0.000

  Specific indirect 13
    BWT
    PAYER
    FEDUC
    SOCADV
    AFRAMF           0.000       0.000       0.000       0.000       0.000       0.000       0.000

  Specific indirect 14
    BWT
    PAYER
    FAGE
    SOCADV
    AFRAMF           0.000       0.000       0.000       0.000       0.000       0.000       0.000

  Specific indirect 15
    BWT
    MEDUC
    CIG0
    SOCADV
    AFRAMF           0.000       0.000       0.000       0.000       0.000       0.000       0.000

  Specific indirect 16
    BWT
    WIC
    MEDUC
    SOCADV
    AFRAMF           0.000       0.000       0.000       0.000       0.000       0.000       0.000

  Specific indirect 17
    BWT
    WIC
    MAGE
    SOCADV
    AFRAMF           0.000       0.000       0.000       0.000       0.000       0.000       0.000

  Specific indirect 18
    BWT
    PRGBP
    PAYER
    SOCADV
    AFRAMF           0.001       0.001       0.001       0.001       0.002       0.002       0.002

  Specific indirect 19
    BWT
    PRGBP
    MEDUC
    SOCADV
    AFRAMF           0.001       0.001       0.001       0.001       0.002       0.002       0.002

  Specific indirect 20
    BWT
    PRGBP
    CIG0
    SOCADV
    AFRAMF           0.000       0.000       0.000       0.000       0.000       0.000       0.000

  Specific indirect 21
    BWT
    PRGBP
    WIC
    SOCADV
    AFRAMF           0.001       0.001       0.001       0.001       0.001       0.001       0.002

  Specific indirect 22
    BWT
    PRGBP
    FAGE
    SOCADV
    AFRAMF          -0.001      -0.001      -0.001       0.000       0.000       0.000       0.000

  Specific indirect 23
    BWT
    PRGBP
    MAGE
    SOCADV
    AFRAMF           0.001       0.001       0.001       0.001       0.001       0.001       0.002

  Specific indirect 24
    BWT
    PRGBP
    MHT
    SOCADV
    AFRAMF           0.000       0.000       0.000       0.000       0.000       0.000       0.000

  Specific indirect 25
    BWT
    PRGBP
    BMI
    SOCADV
    AFRAMF          -0.004      -0.004      -0.004      -0.004      -0.004      -0.004      -0.004

  Specific indirect 26
    BWT
    PRGDM
    PAYER
    SOCADV
    AFRAMF           0.000       0.000       0.000       0.000       0.000       0.000       0.000

  Specific indirect 27
    BWT
    PRGDM
    MEDUC
    SOCADV
    AFRAMF           0.000       0.000       0.000       0.000       0.000       0.000       0.000

  Specific indirect 28
    BWT
    PRGDM
    CIG0
    SOCADV
    AFRAMF           0.000       0.000       0.000       0.000       0.000       0.000       0.000

  Specific indirect 29
    BWT
    PRGDM
    WIC
    SOCADV
    AFRAMF           0.000       0.000       0.000       0.000       0.000       0.000       0.000

  Specific indirect 30
    BWT
    PRGDM
    FAGE
    SOCADV
    AFRAMF           0.000       0.000       0.000       0.000       0.000       0.000       0.000

  Specific indirect 31
    BWT
    PRGDM
    MAGE
    SOCADV
    AFRAMF           0.000       0.000       0.000       0.000       0.000       0.000       0.000

  Specific indirect 32
    BWT
    PRGDM
    MHT
    SOCADV
    AFRAMF           0.000       0.000       0.000       0.000       0.000       0.000       0.000

  Specific indirect 33
    BWT
    PRGDM
    BMI
    SOCADV
    AFRAMF           0.000       0.000       0.000       0.000       0.000       0.000       0.000

  Specific indirect 34
    BWT
    MAGE
    CIG0
    SOCADV
    AFRAMF           0.000       0.000       0.000       0.000       0.000       0.000       0.000

  Specific indirect 35
    BWT
    BMI
    MEDUC
    SOCADV
    AFRAMF          -0.006      -0.006      -0.006      -0.006      -0.005      -0.005      -0.005

  Specific indirect 36
    BWT
    BMI
    CIG0
    SOCADV
    AFRAMF           0.000       0.000       0.000       0.000       0.000       0.000       0.000

  Specific indirect 37
    BWT
    BMI
    MAGE
    SOCADV
    AFRAMF          -0.005      -0.005      -0.005      -0.005      -0.005      -0.005      -0.005

  Specific indirect 38
    BWT
    PRECAREM
    PAYER
    SOCADV
    AFRAMF           0.000       0.000       0.000       0.000       0.000       0.000       0.000

  Specific indirect 39
    BWT
    PRECAREM
    MEDUC
    SOCADV
    AFRAMF           0.000       0.000       0.000       0.000       0.000       0.000       0.000

  Specific indirect 40
    BWT
    PRECAREM
    CIG0
    SOCADV
    AFRAMF           0.000       0.000       0.000       0.000       0.000       0.000       0.000

  Specific indirect 41
    BWT
    PRECAREM
    WIC
    SOCADV
    AFRAMF           0.000       0.000       0.000       0.000       0.000       0.000       0.000

  Specific indirect 42
    BWT
    PRECAREM
    MAGE
    SOCADV
    AFRAMF           0.000       0.000       0.000       0.000       0.000       0.000       0.000

  Specific indirect 43
    BWT
    PRECAREM
    BMI
    SOCADV
    AFRAMF           0.000       0.000       0.000       0.000       0.000       0.000       0.000

  Specific indirect 44
    BWT
    PAYER
    FEDUC
    FAGE
    SOCADV
    AFRAMF           0.000       0.000       0.000       0.000       0.000       0.000       0.000

  Specific indirect 45
    BWT
    WIC
    MEDUC
    CIG0
    SOCADV
    AFRAMF           0.000       0.000       0.000       0.000       0.000       0.000       0.000

  Specific indirect 46
    BWT
    WIC
    MAGE
    CIG0
    SOCADV
    AFRAMF           0.000       0.000       0.000       0.000       0.000       0.000       0.000

  Specific indirect 47
    BWT
    PRGBP
    PAYER
    FEDUC
    SOCADV
    AFRAMF           0.000       0.000       0.000       0.000       0.000       0.000       0.000

  Specific indirect 48
    BWT
    PRGBP
    PAYER
    FAGE
    SOCADV
    AFRAMF           0.000       0.000       0.000       0.000       0.000       0.000       0.000

  Specific indirect 49
    BWT
    PRGBP
    MEDUC
    CIG0
    SOCADV
    AFRAMF           0.000       0.000       0.000       0.000       0.000       0.000       0.000

  Specific indirect 50
    BWT
    PRGBP
    WIC
    MEDUC
    SOCADV
    AFRAMF           0.000       0.000       0.000       0.000       0.000       0.000       0.000

  Specific indirect 51
    BWT
    PRGBP
    WIC
    MAGE
    SOCADV
    AFRAMF           0.000       0.000       0.000       0.000       0.000       0.000       0.000

  Specific indirect 52
    BWT
    PRGBP
    MAGE
    CIG0
    SOCADV
    AFRAMF           0.000       0.000       0.000       0.000       0.000       0.000       0.000

  Specific indirect 53
    BWT
    PRGBP
    BMI
    MEDUC
    SOCADV
    AFRAMF           0.001       0.001       0.001       0.001       0.001       0.001       0.001

  Specific indirect 54
    BWT
    PRGBP
    BMI
    CIG0
    SOCADV
    AFRAMF           0.000       0.000       0.000       0.000       0.000       0.000       0.000

  Specific indirect 55
    BWT
    PRGBP
    BMI
    MAGE
    SOCADV
    AFRAMF           0.001       0.001       0.001       0.001       0.001       0.001       0.001

  Specific indirect 56
    BWT
    PRGDM
    PAYER
    FEDUC
    SOCADV
    AFRAMF           0.000       0.000       0.000       0.000       0.000       0.000       0.000

  Specific indirect 57
    BWT
    PRGDM
    PAYER
    FAGE
    SOCADV
    AFRAMF           0.000       0.000       0.000       0.000       0.000       0.000       0.000

  Specific indirect 58
    BWT
    PRGDM
    MEDUC
    CIG0
    SOCADV
    AFRAMF           0.000       0.000       0.000       0.000       0.000       0.000       0.000

  Specific indirect 59
    BWT
    PRGDM
    WIC
    MEDUC
    SOCADV
    AFRAMF           0.000       0.000       0.000       0.000       0.000       0.000       0.000

  Specific indirect 60
    BWT
    PRGDM
    WIC
    MAGE
    SOCADV
    AFRAMF           0.000       0.000       0.000       0.000       0.000       0.000       0.000

  Specific indirect 61
    BWT
    PRGDM
    MAGE
    CIG0
    SOCADV
    AFRAMF           0.000       0.000       0.000       0.000       0.000       0.000       0.000

  Specific indirect 62
    BWT
    PRGDM
    BMI
    MEDUC
    SOCADV
    AFRAMF           0.000       0.000       0.000       0.000       0.000       0.000       0.000

  Specific indirect 63
    BWT
    PRGDM
    BMI
    CIG0
    SOCADV
    AFRAMF           0.000       0.000       0.000       0.000       0.000       0.000       0.000

  Specific indirect 64
    BWT
    PRGDM
    BMI
    MAGE
    SOCADV
    AFRAMF           0.000       0.000       0.000       0.000       0.000       0.000       0.000

  Specific indirect 65
    BWT
    BMI
    MEDUC
    CIG0
    SOCADV
    AFRAMF           0.000       0.000       0.000       0.000       0.000       0.000       0.000

  Specific indirect 66
    BWT
    BMI
    MAGE
    CIG0
    SOCADV
    AFRAMF           0.000       0.000       0.000       0.000       0.000       0.000       0.000

  Specific indirect 67
    BWT
    PRECAREM
    PAYER
    FEDUC
    SOCADV
    AFRAMF           0.000       0.000       0.000       0.000       0.000       0.000       0.000

  Specific indirect 68
    BWT
    PRECAREM
    PAYER
    FAGE
    SOCADV
    AFRAMF           0.000       0.000       0.000       0.000       0.000       0.000       0.000

  Specific indirect 69
    BWT
    PRECAREM
    MEDUC
    CIG0
    SOCADV
    AFRAMF           0.000       0.000       0.000       0.000       0.000       0.000       0.000

  Specific indirect 70
    BWT
    PRECAREM
    WIC
    MEDUC
    SOCADV
    AFRAMF           0.000       0.000       0.000       0.000       0.000       0.000       0.000

  Specific indirect 71
    BWT
    PRECAREM
    WIC
    MAGE
    SOCADV
    AFRAMF           0.000       0.000       0.000       0.000       0.000       0.000       0.000

  Specific indirect 72
    BWT
    PRECAREM
    MAGE
    CIG0
    SOCADV
    AFRAMF           0.000       0.000       0.000       0.000       0.000       0.000       0.000

  Specific indirect 73
    BWT
    PRECAREM
    BMI
    MEDUC
    SOCADV
    AFRAMF           0.000       0.000       0.000       0.000       0.000       0.000       0.000

  Specific indirect 74
    BWT
    PRECAREM
    BMI
    CIG0
    SOCADV
    AFRAMF           0.000       0.000       0.000       0.000       0.000       0.000       0.000

  Specific indirect 75
    BWT
    PRECAREM
    BMI
    MAGE
    SOCADV
    AFRAMF           0.000       0.000       0.000       0.000       0.000       0.000       0.000

  Specific indirect 76
    BWT
    PRGBP
    PAYER
    FEDUC
    FAGE
    SOCADV
    AFRAMF           0.000       0.000       0.000       0.000       0.000       0.000       0.000

  Specific indirect 77
    BWT
    PRGBP
    WIC
    MEDUC
    CIG0
    SOCADV
    AFRAMF           0.000       0.000       0.000       0.000       0.000       0.000       0.000

  Specific indirect 78
    BWT
    PRGBP
    WIC
    MAGE
    CIG0
    SOCADV
    AFRAMF           0.000       0.000       0.000       0.000       0.000       0.000       0.000

  Specific indirect 79
    BWT
    PRGBP
    BMI
    MEDUC
    CIG0
    SOCADV
    AFRAMF           0.000       0.000       0.000       0.000       0.000       0.000       0.000

  Specific indirect 80
    BWT
    PRGBP
    BMI
    MAGE
    CIG0
    SOCADV
    AFRAMF           0.000       0.000       0.000       0.000       0.000       0.000       0.000

  Specific indirect 81
    BWT
    PRGDM
    PAYER
    FEDUC
    FAGE
    SOCADV
    AFRAMF           0.000       0.000       0.000       0.000       0.000       0.000       0.000

  Specific indirect 82
    BWT
    PRGDM
    WIC
    MEDUC
    CIG0
    SOCADV
    AFRAMF           0.000       0.000       0.000       0.000       0.000       0.000       0.000

  Specific indirect 83
    BWT
    PRGDM
    WIC
    MAGE
    CIG0
    SOCADV
    AFRAMF           0.000       0.000       0.000       0.000       0.000       0.000       0.000

  Specific indirect 84
    BWT
    PRGDM
    BMI
    MEDUC
    CIG0
    SOCADV
    AFRAMF           0.000       0.000       0.000       0.000       0.000       0.000       0.000

  Specific indirect 85
    BWT
    PRGDM
    BMI
    MAGE
    CIG0
    SOCADV
    AFRAMF           0.000       0.000       0.000       0.000       0.000       0.000       0.000

  Specific indirect 86
    BWT
    PRECAREM
    PAYER
    FEDUC
    FAGE
    SOCADV
    AFRAMF           0.000       0.000       0.000       0.000       0.000       0.000       0.000

  Specific indirect 87
    BWT
    PRECAREM
    WIC
    MEDUC
    CIG0
    SOCADV
    AFRAMF           0.000       0.000       0.000       0.000       0.000       0.000       0.000

  Specific indirect 88
    BWT
    PRECAREM
    WIC
    MAGE
    CIG0
    SOCADV
    AFRAMF           0.000       0.000       0.000       0.000       0.000       0.000       0.000

  Specific indirect 89
    BWT
    PRECAREM
    BMI
    MEDUC
    CIG0
    SOCADV
    AFRAMF           0.000       0.000       0.000       0.000       0.000       0.000       0.000

  Specific indirect 90
    BWT
    PRECAREM
    BMI
    MAGE
    CIG0
    SOCADV
    AFRAMF           0.000       0.000       0.000       0.000       0.000       0.000       0.000


Effects from FHISP to BWT via SOCADV

  Sum of indirect   -0.013      -0.013      -0.012      -0.012      -0.011      -0.011      -0.011

  Specific indirect 1
    BWT
    SOCADV
    FHISP           -0.018      -0.017      -0.016      -0.013      -0.010      -0.009      -0.008

  Specific indirect 2
    BWT
    PAYER
    SOCADV
    FHISP           -0.002      -0.001      -0.001       0.000       0.001       0.001       0.002

  Specific indirect 3
    BWT
    MEDUC
    SOCADV
    FHISP            0.003       0.003       0.003       0.004       0.006       0.006       0.006

  Specific indirect 4
    BWT
    CIG0
    SOCADV
    FHISP           -0.008      -0.008      -0.008      -0.007      -0.007      -0.007      -0.006

  Specific indirect 5
    BWT
    WIC
    SOCADV
    FHISP            0.000       0.000       0.001       0.002       0.002       0.003       0.003

  Specific indirect 6
    BWT
    PRGBP
    SOCADV
    FHISP           -0.008      -0.007      -0.007      -0.006      -0.005      -0.005      -0.004

  Specific indirect 7
    BWT
    PRGDM
    SOCADV
    FHISP            0.000       0.000       0.000       0.000       0.000       0.000       0.000

  Specific indirect 8
    BWT
    FAGE
    SOCADV
    FHISP            0.001       0.001       0.001       0.002       0.002       0.002       0.002

  Specific indirect 9
    BWT
    MAGE
    SOCADV
    FHISP            0.004       0.004       0.004       0.005       0.005       0.006       0.006

  Specific indirect 10
    BWT
    MHT
    SOCADV
    FHISP           -0.007      -0.007      -0.007      -0.007      -0.007      -0.006      -0.006

  Specific indirect 11
    BWT
    BMI
    SOCADV
    FHISP            0.015       0.016       0.016       0.016       0.017       0.017       0.018

  Specific indirect 12
    BWT
    PRECAREM
    SOCADV
    FHISP            0.000       0.000       0.000       0.000       0.000       0.000       0.000

  Specific indirect 13
    BWT
    PAYER
    FEDUC
    SOCADV
    FHISP            0.000       0.000       0.000       0.000       0.000       0.000       0.000

  Specific indirect 14
    BWT
    PAYER
    FAGE
    SOCADV
    FHISP            0.000       0.000       0.000       0.000       0.000       0.000       0.000

  Specific indirect 15
    BWT
    MEDUC
    CIG0
    SOCADV
    FHISP            0.000       0.000       0.000       0.000       0.000       0.000       0.000

  Specific indirect 16
    BWT
    WIC
    MEDUC
    SOCADV
    FHISP            0.000       0.000       0.000       0.000       0.000       0.000       0.000

  Specific indirect 17
    BWT
    WIC
    MAGE
    SOCADV
    FHISP            0.000       0.000       0.000       0.000       0.000       0.000       0.000

  Specific indirect 18
    BWT
    PRGBP
    PAYER
    SOCADV
    FHISP            0.001       0.001       0.001       0.001       0.002       0.002       0.002

  Specific indirect 19
    BWT
    PRGBP
    MEDUC
    SOCADV
    FHISP            0.001       0.001       0.001       0.001       0.002       0.002       0.002

  Specific indirect 20
    BWT
    PRGBP
    CIG0
    SOCADV
    FHISP            0.000       0.000       0.000       0.000       0.000       0.000       0.000

  Specific indirect 21
    BWT
    PRGBP
    WIC
    SOCADV
    FHISP            0.001       0.001       0.001       0.001       0.001       0.001       0.002

  Specific indirect 22
    BWT
    PRGBP
    FAGE
    SOCADV
    FHISP           -0.001      -0.001      -0.001       0.000       0.000       0.000       0.000

  Specific indirect 23
    BWT
    PRGBP
    MAGE
    SOCADV
    FHISP            0.001       0.001       0.001       0.001       0.001       0.001       0.002

  Specific indirect 24
    BWT
    PRGBP
    MHT
    SOCADV
    FHISP            0.000       0.000       0.000       0.000       0.000       0.000       0.000

  Specific indirect 25
    BWT
    PRGBP
    BMI
    SOCADV
    FHISP           -0.004      -0.004      -0.004      -0.004      -0.003      -0.003      -0.003

  Specific indirect 26
    BWT
    PRGDM
    PAYER
    SOCADV
    FHISP            0.000       0.000       0.000       0.000       0.000       0.000       0.000

  Specific indirect 27
    BWT
    PRGDM
    MEDUC
    SOCADV
    FHISP            0.000       0.000       0.000       0.000       0.000       0.000       0.000

  Specific indirect 28
    BWT
    PRGDM
    CIG0
    SOCADV
    FHISP            0.000       0.000       0.000       0.000       0.000       0.000       0.000

  Specific indirect 29
    BWT
    PRGDM
    WIC
    SOCADV
    FHISP            0.000       0.000       0.000       0.000       0.000       0.000       0.000

  Specific indirect 30
    BWT
    PRGDM
    FAGE
    SOCADV
    FHISP            0.000       0.000       0.000       0.000       0.000       0.000       0.000

  Specific indirect 31
    BWT
    PRGDM
    MAGE
    SOCADV
    FHISP            0.000       0.000       0.000       0.000       0.000       0.000       0.000

  Specific indirect 32
    BWT
    PRGDM
    MHT
    SOCADV
    FHISP            0.000       0.000       0.000       0.000       0.000       0.000       0.000

  Specific indirect 33
    BWT
    PRGDM
    BMI
    SOCADV
    FHISP            0.000       0.000       0.000       0.000       0.000       0.000       0.000

  Specific indirect 34
    BWT
    MAGE
    CIG0
    SOCADV
    FHISP            0.000       0.000       0.000       0.000       0.000       0.000       0.000

  Specific indirect 35
    BWT
    BMI
    MEDUC
    SOCADV
    FHISP           -0.006      -0.006      -0.006      -0.005      -0.005      -0.005      -0.005

  Specific indirect 36
    BWT
    BMI
    CIG0
    SOCADV
    FHISP            0.000       0.000       0.000       0.000       0.000       0.000       0.000

  Specific indirect 37
    BWT
    BMI
    MAGE
    SOCADV
    FHISP           -0.005      -0.005      -0.005      -0.005      -0.005      -0.005      -0.005

  Specific indirect 38
    BWT
    PRECAREM
    PAYER
    SOCADV
    FHISP            0.000       0.000       0.000       0.000       0.000       0.000       0.000

  Specific indirect 39
    BWT
    PRECAREM
    MEDUC
    SOCADV
    FHISP            0.000       0.000       0.000       0.000       0.000       0.000       0.000

  Specific indirect 40
    BWT
    PRECAREM
    CIG0
    SOCADV
    FHISP            0.000       0.000       0.000       0.000       0.000       0.000       0.000

  Specific indirect 41
    BWT
    PRECAREM
    WIC
    SOCADV
    FHISP            0.000       0.000       0.000       0.000       0.000       0.000       0.000

  Specific indirect 42
    BWT
    PRECAREM
    MAGE
    SOCADV
    FHISP            0.000       0.000       0.000       0.000       0.000       0.000       0.000

  Specific indirect 43
    BWT
    PRECAREM
    BMI
    SOCADV
    FHISP            0.000       0.000       0.000       0.000       0.000       0.000       0.000

  Specific indirect 44
    BWT
    PAYER
    FEDUC
    FAGE
    SOCADV
    FHISP            0.000       0.000       0.000       0.000       0.000       0.000       0.000

  Specific indirect 45
    BWT
    WIC
    MEDUC
    CIG0
    SOCADV
    FHISP            0.000       0.000       0.000       0.000       0.000       0.000       0.000

  Specific indirect 46
    BWT
    WIC
    MAGE
    CIG0
    SOCADV
    FHISP            0.000       0.000       0.000       0.000       0.000       0.000       0.000

  Specific indirect 47
    BWT
    PRGBP
    PAYER
    FEDUC
    SOCADV
    FHISP            0.000       0.000       0.000       0.000       0.000       0.000       0.000

  Specific indirect 48
    BWT
    PRGBP
    PAYER
    FAGE
    SOCADV
    FHISP            0.000       0.000       0.000       0.000       0.000       0.000       0.000

  Specific indirect 49
    BWT
    PRGBP
    MEDUC
    CIG0
    SOCADV
    FHISP            0.000       0.000       0.000       0.000       0.000       0.000       0.000

  Specific indirect 50
    BWT
    PRGBP
    WIC
    MEDUC
    SOCADV
    FHISP            0.000       0.000       0.000       0.000       0.000       0.000       0.000

  Specific indirect 51
    BWT
    PRGBP
    WIC
    MAGE
    SOCADV
    FHISP            0.000       0.000       0.000       0.000       0.000       0.000       0.000

  Specific indirect 52
    BWT
    PRGBP
    MAGE
    CIG0
    SOCADV
    FHISP            0.000       0.000       0.000       0.000       0.000       0.000       0.000

  Specific indirect 53
    BWT
    PRGBP
    BMI
    MEDUC
    SOCADV
    FHISP            0.001       0.001       0.001       0.001       0.001       0.001       0.001

  Specific indirect 54
    BWT
    PRGBP
    BMI
    CIG0
    SOCADV
    FHISP            0.000       0.000       0.000       0.000       0.000       0.000       0.000

  Specific indirect 55
    BWT
    PRGBP
    BMI
    MAGE
    SOCADV
    FHISP            0.001       0.001       0.001       0.001       0.001       0.001       0.001

  Specific indirect 56
    BWT
    PRGDM
    PAYER
    FEDUC
    SOCADV
    FHISP            0.000       0.000       0.000       0.000       0.000       0.000       0.000

  Specific indirect 57
    BWT
    PRGDM
    PAYER
    FAGE
    SOCADV
    FHISP            0.000       0.000       0.000       0.000       0.000       0.000       0.000

  Specific indirect 58
    BWT
    PRGDM
    MEDUC
    CIG0
    SOCADV
    FHISP            0.000       0.000       0.000       0.000       0.000       0.000       0.000

  Specific indirect 59
    BWT
    PRGDM
    WIC
    MEDUC
    SOCADV
    FHISP            0.000       0.000       0.000       0.000       0.000       0.000       0.000

  Specific indirect 60
    BWT
    PRGDM
    WIC
    MAGE
    SOCADV
    FHISP            0.000       0.000       0.000       0.000       0.000       0.000       0.000

  Specific indirect 61
    BWT
    PRGDM
    MAGE
    CIG0
    SOCADV
    FHISP            0.000       0.000       0.000       0.000       0.000       0.000       0.000

  Specific indirect 62
    BWT
    PRGDM
    BMI
    MEDUC
    SOCADV
    FHISP            0.000       0.000       0.000       0.000       0.000       0.000       0.000

  Specific indirect 63
    BWT
    PRGDM
    BMI
    CIG0
    SOCADV
    FHISP            0.000       0.000       0.000       0.000       0.000       0.000       0.000

  Specific indirect 64
    BWT
    PRGDM
    BMI
    MAGE
    SOCADV
    FHISP            0.000       0.000       0.000       0.000       0.000       0.000       0.000

  Specific indirect 65
    BWT
    BMI
    MEDUC
    CIG0
    SOCADV
    FHISP            0.000       0.000       0.000       0.000       0.000       0.000       0.000

  Specific indirect 66
    BWT
    BMI
    MAGE
    CIG0
    SOCADV
    FHISP            0.000       0.000       0.000       0.000       0.000       0.000       0.000

  Specific indirect 67
    BWT
    PRECAREM
    PAYER
    FEDUC
    SOCADV
    FHISP            0.000       0.000       0.000       0.000       0.000       0.000       0.000

  Specific indirect 68
    BWT
    PRECAREM
    PAYER
    FAGE
    SOCADV
    FHISP            0.000       0.000       0.000       0.000       0.000       0.000       0.000

  Specific indirect 69
    BWT
    PRECAREM
    MEDUC
    CIG0
    SOCADV
    FHISP            0.000       0.000       0.000       0.000       0.000       0.000       0.000

  Specific indirect 70
    BWT
    PRECAREM
    WIC
    MEDUC
    SOCADV
    FHISP            0.000       0.000       0.000       0.000       0.000       0.000       0.000

  Specific indirect 71
    BWT
    PRECAREM
    WIC
    MAGE
    SOCADV
    FHISP            0.000       0.000       0.000       0.000       0.000       0.000       0.000

  Specific indirect 72
    BWT
    PRECAREM
    MAGE
    CIG0
    SOCADV
    FHISP            0.000       0.000       0.000       0.000       0.000       0.000       0.000

  Specific indirect 73
    BWT
    PRECAREM
    BMI
    MEDUC
    SOCADV
    FHISP            0.000       0.000       0.000       0.000       0.000       0.000       0.000

  Specific indirect 74
    BWT
    PRECAREM
    BMI
    CIG0
    SOCADV
    FHISP            0.000       0.000       0.000       0.000       0.000       0.000       0.000

  Specific indirect 75
    BWT
    PRECAREM
    BMI
    MAGE
    SOCADV
    FHISP            0.000       0.000       0.000       0.000       0.000       0.000       0.000

  Specific indirect 76
    BWT
    PRGBP
    PAYER
    FEDUC
    FAGE
    SOCADV
    FHISP            0.000       0.000       0.000       0.000       0.000       0.000       0.000

  Specific indirect 77
    BWT
    PRGBP
    WIC
    MEDUC
    CIG0
    SOCADV
    FHISP            0.000       0.000       0.000       0.000       0.000       0.000       0.000

  Specific indirect 78
    BWT
    PRGBP
    WIC
    MAGE
    CIG0
    SOCADV
    FHISP            0.000       0.000       0.000       0.000       0.000       0.000       0.000

  Specific indirect 79
    BWT
    PRGBP
    BMI
    MEDUC
    CIG0
    SOCADV
    FHISP            0.000       0.000       0.000       0.000       0.000       0.000       0.000

  Specific indirect 80
    BWT
    PRGBP
    BMI
    MAGE
    CIG0
    SOCADV
    FHISP            0.000       0.000       0.000       0.000       0.000       0.000       0.000

  Specific indirect 81
    BWT
    PRGDM
    PAYER
    FEDUC
    FAGE
    SOCADV
    FHISP            0.000       0.000       0.000       0.000       0.000       0.000       0.000

  Specific indirect 82
    BWT
    PRGDM
    WIC
    MEDUC
    CIG0
    SOCADV
    FHISP            0.000       0.000       0.000       0.000       0.000       0.000       0.000

  Specific indirect 83
    BWT
    PRGDM
    WIC
    MAGE
    CIG0
    SOCADV
    FHISP            0.000       0.000       0.000       0.000       0.000       0.000       0.000

  Specific indirect 84
    BWT
    PRGDM
    BMI
    MEDUC
    CIG0
    SOCADV
    FHISP            0.000       0.000       0.000       0.000       0.000       0.000       0.000

  Specific indirect 85
    BWT
    PRGDM
    BMI
    MAGE
    CIG0
    SOCADV
    FHISP            0.000       0.000       0.000       0.000       0.000       0.000       0.000

  Specific indirect 86
    BWT
    PRECAREM
    PAYER
    FEDUC
    FAGE
    SOCADV
    FHISP            0.000       0.000       0.000       0.000       0.000       0.000       0.000

  Specific indirect 87
    BWT
    PRECAREM
    WIC
    MEDUC
    CIG0
    SOCADV
    FHISP            0.000       0.000       0.000       0.000       0.000       0.000       0.000

  Specific indirect 88
    BWT
    PRECAREM
    WIC
    MAGE
    CIG0
    SOCADV
    FHISP            0.000       0.000       0.000       0.000       0.000       0.000       0.000

  Specific indirect 89
    BWT
    PRECAREM
    BMI
    MEDUC
    CIG0
    SOCADV
    FHISP            0.000       0.000       0.000       0.000       0.000       0.000       0.000

  Specific indirect 90
    BWT
    PRECAREM
    BMI
    MAGE
    CIG0
    SOCADV
    FHISP            0.000       0.000       0.000       0.000       0.000       0.000       0.000


Effects from OTHF to BWT via SOCADV

  Sum of indirect    0.000       0.000       0.000       0.000       0.000       0.001       0.001

  Specific indirect 1
    BWT
    SOCADV
    OTHF             0.000       0.000       0.000       0.000       0.001       0.001       0.001

  Specific indirect 2
    BWT
    PAYER
    SOCADV
    OTHF             0.000       0.000       0.000       0.000       0.000       0.000       0.000

  Specific indirect 3
    BWT
    MEDUC
    SOCADV
    OTHF             0.000       0.000       0.000       0.000       0.000       0.000       0.000

  Specific indirect 4
    BWT
    CIG0
    SOCADV
    OTHF             0.000       0.000       0.000       0.000       0.000       0.000       0.000

  Specific indirect 5
    BWT
    WIC
    SOCADV
    OTHF             0.000       0.000       0.000       0.000       0.000       0.000       0.000

  Specific indirect 6
    BWT
    PRGBP
    SOCADV
    OTHF             0.000       0.000       0.000       0.000       0.000       0.000       0.000

  Specific indirect 7
    BWT
    PRGDM
    SOCADV
    OTHF             0.000       0.000       0.000       0.000       0.000       0.000       0.000

  Specific indirect 8
    BWT
    FAGE
    SOCADV
    OTHF             0.000       0.000       0.000       0.000       0.000       0.000       0.000

  Specific indirect 9
    BWT
    MAGE
    SOCADV
    OTHF             0.000       0.000       0.000       0.000       0.000       0.000       0.000

  Specific indirect 10
    BWT
    MHT
    SOCADV
    OTHF             0.000       0.000       0.000       0.000       0.000       0.000       0.000

  Specific indirect 11
    BWT
    BMI
    SOCADV
    OTHF            -0.001      -0.001      -0.001       0.000       0.000       0.000       0.000

  Specific indirect 12
    BWT
    PRECAREM
    SOCADV
    OTHF             0.000       0.000       0.000       0.000       0.000       0.000       0.000

  Specific indirect 13
    BWT
    PAYER
    FEDUC
    SOCADV
    OTHF             0.000       0.000       0.000       0.000       0.000       0.000       0.000

  Specific indirect 14
    BWT
    PAYER
    FAGE
    SOCADV
    OTHF             0.000       0.000       0.000       0.000       0.000       0.000       0.000

  Specific indirect 15
    BWT
    MEDUC
    CIG0
    SOCADV
    OTHF             0.000       0.000       0.000       0.000       0.000       0.000       0.000

  Specific indirect 16
    BWT
    WIC
    MEDUC
    SOCADV
    OTHF             0.000       0.000       0.000       0.000       0.000       0.000       0.000

  Specific indirect 17
    BWT
    WIC
    MAGE
    SOCADV
    OTHF             0.000       0.000       0.000       0.000       0.000       0.000       0.000

  Specific indirect 18
    BWT
    PRGBP
    PAYER
    SOCADV
    OTHF             0.000       0.000       0.000       0.000       0.000       0.000       0.000

  Specific indirect 19
    BWT
    PRGBP
    MEDUC
    SOCADV
    OTHF             0.000       0.000       0.000       0.000       0.000       0.000       0.000

  Specific indirect 20
    BWT
    PRGBP
    CIG0
    SOCADV
    OTHF             0.000       0.000       0.000       0.000       0.000       0.000       0.000

  Specific indirect 21
    BWT
    PRGBP
    WIC
    SOCADV
    OTHF             0.000       0.000       0.000       0.000       0.000       0.000       0.000

  Specific indirect 22
    BWT
    PRGBP
    FAGE
    SOCADV
    OTHF             0.000       0.000       0.000       0.000       0.000       0.000       0.000

  Specific indirect 23
    BWT
    PRGBP
    MAGE
    SOCADV
    OTHF             0.000       0.000       0.000       0.000       0.000       0.000       0.000

  Specific indirect 24
    BWT
    PRGBP
    MHT
    SOCADV
    OTHF             0.000       0.000       0.000       0.000       0.000       0.000       0.000

  Specific indirect 25
    BWT
    PRGBP
    BMI
    SOCADV
    OTHF             0.000       0.000       0.000       0.000       0.000       0.000       0.000

  Specific indirect 26
    BWT
    PRGDM
    PAYER
    SOCADV
    OTHF             0.000       0.000       0.000       0.000       0.000       0.000       0.000

  Specific indirect 27
    BWT
    PRGDM
    MEDUC
    SOCADV
    OTHF             0.000       0.000       0.000       0.000       0.000       0.000       0.000

  Specific indirect 28
    BWT
    PRGDM
    CIG0
    SOCADV
    OTHF             0.000       0.000       0.000       0.000       0.000       0.000       0.000

  Specific indirect 29
    BWT
    PRGDM
    WIC
    SOCADV
    OTHF             0.000       0.000       0.000       0.000       0.000       0.000       0.000

  Specific indirect 30
    BWT
    PRGDM
    FAGE
    SOCADV
    OTHF             0.000       0.000       0.000       0.000       0.000       0.000       0.000

  Specific indirect 31
    BWT
    PRGDM
    MAGE
    SOCADV
    OTHF             0.000       0.000       0.000       0.000       0.000       0.000       0.000

  Specific indirect 32
    BWT
    PRGDM
    MHT
    SOCADV
    OTHF             0.000       0.000       0.000       0.000       0.000       0.000       0.000

  Specific indirect 33
    BWT
    PRGDM
    BMI
    SOCADV
    OTHF             0.000       0.000       0.000       0.000       0.000       0.000       0.000

  Specific indirect 34
    BWT
    MAGE
    CIG0
    SOCADV
    OTHF             0.000       0.000       0.000       0.000       0.000       0.000       0.000

  Specific indirect 35
    BWT
    BMI
    MEDUC
    SOCADV
    OTHF             0.000       0.000       0.000       0.000       0.000       0.000       0.000

  Specific indirect 36
    BWT
    BMI
    CIG0
    SOCADV
    OTHF             0.000       0.000       0.000       0.000       0.000       0.000       0.000

  Specific indirect 37
    BWT
    BMI
    MAGE
    SOCADV
    OTHF             0.000       0.000       0.000       0.000       0.000       0.000       0.000

  Specific indirect 38
    BWT
    PRECAREM
    PAYER
    SOCADV
    OTHF             0.000       0.000       0.000       0.000       0.000       0.000       0.000

  Specific indirect 39
    BWT
    PRECAREM
    MEDUC
    SOCADV
    OTHF             0.000       0.000       0.000       0.000       0.000       0.000       0.000

  Specific indirect 40
    BWT
    PRECAREM
    CIG0
    SOCADV
    OTHF             0.000       0.000       0.000       0.000       0.000       0.000       0.000

  Specific indirect 41
    BWT
    PRECAREM
    WIC
    SOCADV
    OTHF             0.000       0.000       0.000       0.000       0.000       0.000       0.000

  Specific indirect 42
    BWT
    PRECAREM
    MAGE
    SOCADV
    OTHF             0.000       0.000       0.000       0.000       0.000       0.000       0.000

  Specific indirect 43
    BWT
    PRECAREM
    BMI
    SOCADV
    OTHF             0.000       0.000       0.000       0.000       0.000       0.000       0.000

  Specific indirect 44
    BWT
    PAYER
    FEDUC
    FAGE
    SOCADV
    OTHF             0.000       0.000       0.000       0.000       0.000       0.000       0.000

  Specific indirect 45
    BWT
    WIC
    MEDUC
    CIG0
    SOCADV
    OTHF             0.000       0.000       0.000       0.000       0.000       0.000       0.000

  Specific indirect 46
    BWT
    WIC
    MAGE
    CIG0
    SOCADV
    OTHF             0.000       0.000       0.000       0.000       0.000       0.000       0.000

  Specific indirect 47
    BWT
    PRGBP
    PAYER
    FEDUC
    SOCADV
    OTHF             0.000       0.000       0.000       0.000       0.000       0.000       0.000

  Specific indirect 48
    BWT
    PRGBP
    PAYER
    FAGE
    SOCADV
    OTHF             0.000       0.000       0.000       0.000       0.000       0.000       0.000

  Specific indirect 49
    BWT
    PRGBP
    MEDUC
    CIG0
    SOCADV
    OTHF             0.000       0.000       0.000       0.000       0.000       0.000       0.000

  Specific indirect 50
    BWT
    PRGBP
    WIC
    MEDUC
    SOCADV
    OTHF             0.000       0.000       0.000       0.000       0.000       0.000       0.000

  Specific indirect 51
    BWT
    PRGBP
    WIC
    MAGE
    SOCADV
    OTHF             0.000       0.000       0.000       0.000       0.000       0.000       0.000

  Specific indirect 52
    BWT
    PRGBP
    MAGE
    CIG0
    SOCADV
    OTHF             0.000       0.000       0.000       0.000       0.000       0.000       0.000

  Specific indirect 53
    BWT
    PRGBP
    BMI
    MEDUC
    SOCADV
    OTHF             0.000       0.000       0.000       0.000       0.000       0.000       0.000

  Specific indirect 54
    BWT
    PRGBP
    BMI
    CIG0
    SOCADV
    OTHF             0.000       0.000       0.000       0.000       0.000       0.000       0.000

  Specific indirect 55
    BWT
    PRGBP
    BMI
    MAGE
    SOCADV
    OTHF             0.000       0.000       0.000       0.000       0.000       0.000       0.000

  Specific indirect 56
    BWT
    PRGDM
    PAYER
    FEDUC
    SOCADV
    OTHF             0.000       0.000       0.000       0.000       0.000       0.000       0.000

  Specific indirect 57
    BWT
    PRGDM
    PAYER
    FAGE
    SOCADV
    OTHF             0.000       0.000       0.000       0.000       0.000       0.000       0.000

  Specific indirect 58
    BWT
    PRGDM
    MEDUC
    CIG0
    SOCADV
    OTHF             0.000       0.000       0.000       0.000       0.000       0.000       0.000

  Specific indirect 59
    BWT
    PRGDM
    WIC
    MEDUC
    SOCADV
    OTHF             0.000       0.000       0.000       0.000       0.000       0.000       0.000

  Specific indirect 60
    BWT
    PRGDM
    WIC
    MAGE
    SOCADV
    OTHF             0.000       0.000       0.000       0.000       0.000       0.000       0.000

  Specific indirect 61
    BWT
    PRGDM
    MAGE
    CIG0
    SOCADV
    OTHF             0.000       0.000       0.000       0.000       0.000       0.000       0.000

  Specific indirect 62
    BWT
    PRGDM
    BMI
    MEDUC
    SOCADV
    OTHF             0.000       0.000       0.000       0.000       0.000       0.000       0.000

  Specific indirect 63
    BWT
    PRGDM
    BMI
    CIG0
    SOCADV
    OTHF             0.000       0.000       0.000       0.000       0.000       0.000       0.000

  Specific indirect 64
    BWT
    PRGDM
    BMI
    MAGE
    SOCADV
    OTHF             0.000       0.000       0.000       0.000       0.000       0.000       0.000

  Specific indirect 65
    BWT
    BMI
    MEDUC
    CIG0
    SOCADV
    OTHF             0.000       0.000       0.000       0.000       0.000       0.000       0.000

  Specific indirect 66
    BWT
    BMI
    MAGE
    CIG0
    SOCADV
    OTHF             0.000       0.000       0.000       0.000       0.000       0.000       0.000

  Specific indirect 67
    BWT
    PRECAREM
    PAYER
    FEDUC
    SOCADV
    OTHF             0.000       0.000       0.000       0.000       0.000       0.000       0.000

  Specific indirect 68
    BWT
    PRECAREM
    PAYER
    FAGE
    SOCADV
    OTHF             0.000       0.000       0.000       0.000       0.000       0.000       0.000

  Specific indirect 69
    BWT
    PRECAREM
    MEDUC
    CIG0
    SOCADV
    OTHF             0.000       0.000       0.000       0.000       0.000       0.000       0.000

  Specific indirect 70
    BWT
    PRECAREM
    WIC
    MEDUC
    SOCADV
    OTHF             0.000       0.000       0.000       0.000       0.000       0.000       0.000

  Specific indirect 71
    BWT
    PRECAREM
    WIC
    MAGE
    SOCADV
    OTHF             0.000       0.000       0.000       0.000       0.000       0.000       0.000

  Specific indirect 72
    BWT
    PRECAREM
    MAGE
    CIG0
    SOCADV
    OTHF             0.000       0.000       0.000       0.000       0.000       0.000       0.000

  Specific indirect 73
    BWT
    PRECAREM
    BMI
    MEDUC
    SOCADV
    OTHF             0.000       0.000       0.000       0.000       0.000       0.000       0.000

  Specific indirect 74
    BWT
    PRECAREM
    BMI
    CIG0
    SOCADV
    OTHF             0.000       0.000       0.000       0.000       0.000       0.000       0.000

  Specific indirect 75
    BWT
    PRECAREM
    BMI
    MAGE
    SOCADV
    OTHF             0.000       0.000       0.000       0.000       0.000       0.000       0.000

  Specific indirect 76
    BWT
    PRGBP
    PAYER
    FEDUC
    FAGE
    SOCADV
    OTHF             0.000       0.000       0.000       0.000       0.000       0.000       0.000

  Specific indirect 77
    BWT
    PRGBP
    WIC
    MEDUC
    CIG0
    SOCADV
    OTHF             0.000       0.000       0.000       0.000       0.000       0.000       0.000

  Specific indirect 78
    BWT
    PRGBP
    WIC
    MAGE
    CIG0
    SOCADV
    OTHF             0.000       0.000       0.000       0.000       0.000       0.000       0.000

  Specific indirect 79
    BWT
    PRGBP
    BMI
    MEDUC
    CIG0
    SOCADV
    OTHF             0.000       0.000       0.000       0.000       0.000       0.000       0.000

  Specific indirect 80
    BWT
    PRGBP
    BMI
    MAGE
    CIG0
    SOCADV
    OTHF             0.000       0.000       0.000       0.000       0.000       0.000       0.000

  Specific indirect 81
    BWT
    PRGDM
    PAYER
    FEDUC
    FAGE
    SOCADV
    OTHF             0.000       0.000       0.000       0.000       0.000       0.000       0.000

  Specific indirect 82
    BWT
    PRGDM
    WIC
    MEDUC
    CIG0
    SOCADV
    OTHF             0.000       0.000       0.000       0.000       0.000       0.000       0.000

  Specific indirect 83
    BWT
    PRGDM
    WIC
    MAGE
    CIG0
    SOCADV
    OTHF             0.000       0.000       0.000       0.000       0.000       0.000       0.000

  Specific indirect 84
    BWT
    PRGDM
    BMI
    MEDUC
    CIG0
    SOCADV
    OTHF             0.000       0.000       0.000       0.000       0.000       0.000       0.000

  Specific indirect 85
    BWT
    PRGDM
    BMI
    MAGE
    CIG0
    SOCADV
    OTHF             0.000       0.000       0.000       0.000       0.000       0.000       0.000

  Specific indirect 86
    BWT
    PRECAREM
    PAYER
    FEDUC
    FAGE
    SOCADV
    OTHF             0.000       0.000       0.000       0.000       0.000       0.000       0.000

  Specific indirect 87
    BWT
    PRECAREM
    WIC
    MEDUC
    CIG0
    SOCADV
    OTHF             0.000       0.000       0.000       0.000       0.000       0.000       0.000

  Specific indirect 88
    BWT
    PRECAREM
    WIC
    MAGE
    CIG0
    SOCADV
    OTHF             0.000       0.000       0.000       0.000       0.000       0.000       0.000

  Specific indirect 89
    BWT
    PRECAREM
    BMI
    MEDUC
    CIG0
    SOCADV
    OTHF             0.000       0.000       0.000       0.000       0.000       0.000       0.000

  Specific indirect 90
    BWT
    PRECAREM
    BMI
    MAGE
    CIG0
    SOCADV
    OTHF             0.000       0.000       0.000       0.000       0.000       0.000       0.000


Effects from CIG0 to BWT via SOCADV

  Sum of indirect    0.000       0.000       0.000       0.000       0.000       0.000       0.000


Effects from MEDUC to BWT via SOCADV

  Sum of indirect    0.000       0.000       0.000       0.000       0.000       0.000       0.000


Effects from FEDUC to BWT via SOCADV

  Sum of indirect    0.000       0.000       0.000       0.000       0.000       0.000       0.000


Effects from FAGE to BWT via SOCADV

  Sum of indirect    0.000       0.000       0.000       0.000       0.000       0.000       0.000


Effects from MHT to BWT via SOCADV

  Sum of indirect    0.000       0.000       0.000       0.000       0.000       0.000       0.000


Effects from BMI to BWT via SOCADV

  Sum of indirect    0.000       0.000       0.000       0.000       0.000       0.000       0.000


Effects from AFRAMM to OBGEST via SOCADV

  Sum of indirect   -0.004      -0.004      -0.004      -0.004      -0.003      -0.003      -0.003

  Specific indirect 1
    OBGEST
    SOCADV
    AFRAMM          -0.007      -0.007      -0.007      -0.005      -0.004      -0.004      -0.004

  Specific indirect 2
    OBGEST
    PAYER
    SOCADV
    AFRAMM           0.000       0.000       0.001       0.001       0.001       0.001       0.001

  Specific indirect 3
    OBGEST
    MEDUC
    SOCADV
    AFRAMM           0.000       0.000       0.001       0.001       0.001       0.001       0.002

  Specific indirect 4
    OBGEST
    CIG0
    SOCADV
    AFRAMM           0.000       0.000       0.000       0.000       0.000       0.000       0.000

  Specific indirect 5
    OBGEST
    WIC
    SOCADV
    AFRAMM           0.000       0.000       0.000       0.001       0.001       0.001       0.001

  Specific indirect 6
    OBGEST
    PRGBP
    SOCADV
    AFRAMM          -0.004      -0.004      -0.004      -0.003      -0.003      -0.003      -0.002

  Specific indirect 7
    OBGEST
    PRGDM
    SOCADV
    AFRAMM          -0.001      -0.001      -0.001       0.000       0.000       0.000       0.000

  Specific indirect 8
    OBGEST
    FAGE
    SOCADV
    AFRAMM           0.000       0.000       0.000       0.000       0.000       0.000       0.000

  Specific indirect 9
    OBGEST
    MAGE
    SOCADV
    AFRAMM           0.000       0.000       0.000       0.000       0.000       0.000       0.000

  Specific indirect 10
    OBGEST
    MHT
    SOCADV
    AFRAMM           0.000       0.000       0.000       0.000       0.000       0.000       0.000

  Specific indirect 11
    OBGEST
    BMI
    SOCADV
    AFRAMM           0.002       0.002       0.002       0.003       0.003       0.003       0.003

  Specific indirect 12
    OBGEST
    PRECAREM
    SOCADV
    AFRAMM           0.000       0.000       0.000       0.000       0.000       0.000       0.000

  Specific indirect 13
    OBGEST
    PAYER
    FEDUC
    SOCADV
    AFRAMM           0.000       0.000       0.000       0.000       0.000       0.000       0.000

  Specific indirect 14
    OBGEST
    PAYER
    FAGE
    SOCADV
    AFRAMM           0.000       0.000       0.000       0.000       0.000       0.000       0.000

  Specific indirect 15
    OBGEST
    MEDUC
    CIG0
    SOCADV
    AFRAMM           0.000       0.000       0.000       0.000       0.000       0.000       0.000

  Specific indirect 16
    OBGEST
    WIC
    MEDUC
    SOCADV
    AFRAMM           0.000       0.000       0.000       0.000       0.000       0.000       0.000

  Specific indirect 17
    OBGEST
    WIC
    MAGE
    SOCADV
    AFRAMM           0.000       0.000       0.000       0.000       0.000       0.000       0.000

  Specific indirect 18
    OBGEST
    PRGBP
    PAYER
    SOCADV
    AFRAMM           0.000       0.000       0.001       0.001       0.001       0.001       0.001

  Specific indirect 19
    OBGEST
    PRGBP
    MEDUC
    SOCADV
    AFRAMM           0.000       0.000       0.001       0.001       0.001       0.001       0.001

  Specific indirect 20
    OBGEST
    PRGBP
    CIG0
    SOCADV
    AFRAMM           0.000       0.000       0.000       0.000       0.000       0.000       0.000

  Specific indirect 21
    OBGEST
    PRGBP
    WIC
    SOCADV
    AFRAMM           0.000       0.000       0.000       0.001       0.001       0.001       0.001

  Specific indirect 22
    OBGEST
    PRGBP
    FAGE
    SOCADV
    AFRAMM           0.000       0.000       0.000       0.000       0.000       0.000       0.000

  Specific indirect 23
    OBGEST
    PRGBP
    MAGE
    SOCADV
    AFRAMM           0.000       0.001       0.001       0.001       0.001       0.001       0.001

  Specific indirect 24
    OBGEST
    PRGBP
    MHT
    SOCADV
    AFRAMM           0.000       0.000       0.000       0.000       0.000       0.000       0.000

  Specific indirect 25
    OBGEST
    PRGBP
    BMI
    SOCADV
    AFRAMM          -0.002      -0.002      -0.002      -0.002      -0.002      -0.002      -0.002

  Specific indirect 26
    OBGEST
    PRGDM
    PAYER
    SOCADV
    AFRAMM           0.000       0.000       0.000       0.000       0.000       0.000       0.000

  Specific indirect 27
    OBGEST
    PRGDM
    MEDUC
    SOCADV
    AFRAMM           0.000       0.000       0.000       0.000       0.000       0.000       0.000

  Specific indirect 28
    OBGEST
    PRGDM
    CIG0
    SOCADV
    AFRAMM           0.000       0.000       0.000       0.000       0.000       0.000       0.000

  Specific indirect 29
    OBGEST
    PRGDM
    WIC
    SOCADV
    AFRAMM           0.000       0.000       0.000       0.000       0.000       0.000       0.000

  Specific indirect 30
    OBGEST
    PRGDM
    FAGE
    SOCADV
    AFRAMM           0.000       0.000       0.000       0.000       0.000       0.000       0.000

  Specific indirect 31
    OBGEST
    PRGDM
    MAGE
    SOCADV
    AFRAMM           0.001       0.001       0.001       0.001       0.001       0.001       0.001

  Specific indirect 32
    OBGEST
    PRGDM
    MHT
    SOCADV
    AFRAMM           0.000       0.000       0.000       0.000       0.000       0.000       0.000

  Specific indirect 33
    OBGEST
    PRGDM
    BMI
    SOCADV
    AFRAMM          -0.001      -0.001      -0.001      -0.001      -0.001      -0.001      -0.001

  Specific indirect 34
    OBGEST
    MAGE
    CIG0
    SOCADV
    AFRAMM           0.000       0.000       0.000       0.000       0.000       0.000       0.000

  Specific indirect 35
    OBGEST
    BMI
    MEDUC
    SOCADV
    AFRAMM          -0.001      -0.001      -0.001      -0.001      -0.001      -0.001      -0.001

  Specific indirect 36
    OBGEST
    BMI
    CIG0
    SOCADV
    AFRAMM           0.000       0.000       0.000       0.000       0.000       0.000       0.000

  Specific indirect 37
    OBGEST
    BMI
    MAGE
    SOCADV
    AFRAMM          -0.001      -0.001      -0.001      -0.001      -0.001      -0.001      -0.001

  Specific indirect 38
    OBGEST
    PRECAREM
    PAYER
    SOCADV
    AFRAMM           0.000       0.000       0.000       0.000       0.000       0.000       0.000

  Specific indirect 39
    OBGEST
    PRECAREM
    MEDUC
    SOCADV
    AFRAMM           0.000       0.000       0.000       0.000       0.000       0.000       0.000

  Specific indirect 40
    OBGEST
    PRECAREM
    CIG0
    SOCADV
    AFRAMM           0.000       0.000       0.000       0.000       0.000       0.000       0.000

  Specific indirect 41
    OBGEST
    PRECAREM
    WIC
    SOCADV
    AFRAMM           0.000       0.000       0.000       0.000       0.000       0.000       0.000

  Specific indirect 42
    OBGEST
    PRECAREM
    MAGE
    SOCADV
    AFRAMM           0.000       0.000       0.000       0.000       0.000       0.000       0.000

  Specific indirect 43
    OBGEST
    PRECAREM
    BMI
    SOCADV
    AFRAMM           0.000       0.000       0.000       0.000       0.000       0.000       0.000

  Specific indirect 44
    OBGEST
    PAYER
    FEDUC
    FAGE
    SOCADV
    AFRAMM           0.000       0.000       0.000       0.000       0.000       0.000       0.000

  Specific indirect 45
    OBGEST
    WIC
    MEDUC
    CIG0
    SOCADV
    AFRAMM           0.000       0.000       0.000       0.000       0.000       0.000       0.000

  Specific indirect 46
    OBGEST
    WIC
    MAGE
    CIG0
    SOCADV
    AFRAMM           0.000       0.000       0.000       0.000       0.000       0.000       0.000

  Specific indirect 47
    OBGEST
    PRGBP
    PAYER
    FEDUC
    SOCADV
    AFRAMM           0.000       0.000       0.000       0.000       0.000       0.000       0.000

  Specific indirect 48
    OBGEST
    PRGBP
    PAYER
    FAGE
    SOCADV
    AFRAMM           0.000       0.000       0.000       0.000       0.000       0.000       0.000

  Specific indirect 49
    OBGEST
    PRGBP
    MEDUC
    CIG0
    SOCADV
    AFRAMM           0.000       0.000       0.000       0.000       0.000       0.000       0.000

  Specific indirect 50
    OBGEST
    PRGBP
    WIC
    MEDUC
    SOCADV
    AFRAMM           0.000       0.000       0.000       0.000       0.000       0.000       0.000

  Specific indirect 51
    OBGEST
    PRGBP
    WIC
    MAGE
    SOCADV
    AFRAMM           0.000       0.000       0.000       0.000       0.000       0.000       0.000

  Specific indirect 52
    OBGEST
    PRGBP
    MAGE
    CIG0
    SOCADV
    AFRAMM           0.000       0.000       0.000       0.000       0.000       0.000       0.000

  Specific indirect 53
    OBGEST
    PRGBP
    BMI
    MEDUC
    SOCADV
    AFRAMM           0.001       0.001       0.001       0.001       0.001       0.001       0.001

  Specific indirect 54
    OBGEST
    PRGBP
    BMI
    CIG0
    SOCADV
    AFRAMM           0.000       0.000       0.000       0.000       0.000       0.000       0.000

  Specific indirect 55
    OBGEST
    PRGBP
    BMI
    MAGE
    SOCADV
    AFRAMM           0.001       0.001       0.001       0.001       0.001       0.001       0.001

  Specific indirect 56
    OBGEST
    PRGDM
    PAYER
    FEDUC
    SOCADV
    AFRAMM           0.000       0.000       0.000       0.000       0.000       0.000       0.000

  Specific indirect 57
    OBGEST
    PRGDM
    PAYER
    FAGE
    SOCADV
    AFRAMM           0.000       0.000       0.000       0.000       0.000       0.000       0.000

  Specific indirect 58
    OBGEST
    PRGDM
    MEDUC
    CIG0
    SOCADV
    AFRAMM           0.000       0.000       0.000       0.000       0.000       0.000       0.000

  Specific indirect 59
    OBGEST
    PRGDM
    WIC
    MEDUC
    SOCADV
    AFRAMM           0.000       0.000       0.000       0.000       0.000       0.000       0.000

  Specific indirect 60
    OBGEST
    PRGDM
    WIC
    MAGE
    SOCADV
    AFRAMM           0.000       0.000       0.000       0.000       0.000       0.000       0.000

  Specific indirect 61
    OBGEST
    PRGDM
    MAGE
    CIG0
    SOCADV
    AFRAMM           0.000       0.000       0.000       0.000       0.000       0.000       0.000

  Specific indirect 62
    OBGEST
    PRGDM
    BMI
    MEDUC
    SOCADV
    AFRAMM           0.000       0.000       0.000       0.000       0.000       0.000       0.000

  Specific indirect 63
    OBGEST
    PRGDM
    BMI
    CIG0
    SOCADV
    AFRAMM           0.000       0.000       0.000       0.000       0.000       0.000       0.000

  Specific indirect 64
    OBGEST
    PRGDM
    BMI
    MAGE
    SOCADV
    AFRAMM           0.000       0.000       0.000       0.000       0.000       0.000       0.000

  Specific indirect 65
    OBGEST
    BMI
    MEDUC
    CIG0
    SOCADV
    AFRAMM           0.000       0.000       0.000       0.000       0.000       0.000       0.000

  Specific indirect 66
    OBGEST
    BMI
    MAGE
    CIG0
    SOCADV
    AFRAMM           0.000       0.000       0.000       0.000       0.000       0.000       0.000

  Specific indirect 67
    OBGEST
    PRECAREM
    PAYER
    FEDUC
    SOCADV
    AFRAMM           0.000       0.000       0.000       0.000       0.000       0.000       0.000

  Specific indirect 68
    OBGEST
    PRECAREM
    PAYER
    FAGE
    SOCADV
    AFRAMM           0.000       0.000       0.000       0.000       0.000       0.000       0.000

  Specific indirect 69
    OBGEST
    PRECAREM
    MEDUC
    CIG0
    SOCADV
    AFRAMM           0.000       0.000       0.000       0.000       0.000       0.000       0.000

  Specific indirect 70
    OBGEST
    PRECAREM
    WIC
    MEDUC
    SOCADV
    AFRAMM           0.000       0.000       0.000       0.000       0.000       0.000       0.000

  Specific indirect 71
    OBGEST
    PRECAREM
    WIC
    MAGE
    SOCADV
    AFRAMM           0.000       0.000       0.000       0.000       0.000       0.000       0.000

  Specific indirect 72
    OBGEST
    PRECAREM
    MAGE
    CIG0
    SOCADV
    AFRAMM           0.000       0.000       0.000       0.000       0.000       0.000       0.000

  Specific indirect 73
    OBGEST
    PRECAREM
    BMI
    MEDUC
    SOCADV
    AFRAMM           0.000       0.000       0.000       0.000       0.000       0.000       0.000

  Specific indirect 74
    OBGEST
    PRECAREM
    BMI
    CIG0
    SOCADV
    AFRAMM           0.000       0.000       0.000       0.000       0.000       0.000       0.000

  Specific indirect 75
    OBGEST
    PRECAREM
    BMI
    MAGE
    SOCADV
    AFRAMM           0.000       0.000       0.000       0.000       0.000       0.000       0.000

  Specific indirect 76
    OBGEST
    PRGBP
    PAYER
    FEDUC
    FAGE
    SOCADV
    AFRAMM           0.000       0.000       0.000       0.000       0.000       0.000       0.000

  Specific indirect 77
    OBGEST
    PRGBP
    WIC
    MEDUC
    CIG0
    SOCADV
    AFRAMM           0.000       0.000       0.000       0.000       0.000       0.000       0.000

  Specific indirect 78
    OBGEST
    PRGBP
    WIC
    MAGE
    CIG0
    SOCADV
    AFRAMM           0.000       0.000       0.000       0.000       0.000       0.000       0.000

  Specific indirect 79
    OBGEST
    PRGBP
    BMI
    MEDUC
    CIG0
    SOCADV
    AFRAMM           0.000       0.000       0.000       0.000       0.000       0.000       0.000

  Specific indirect 80
    OBGEST
    PRGBP
    BMI
    MAGE
    CIG0
    SOCADV
    AFRAMM           0.000       0.000       0.000       0.000       0.000       0.000       0.000

  Specific indirect 81
    OBGEST
    PRGDM
    PAYER
    FEDUC
    FAGE
    SOCADV
    AFRAMM           0.000       0.000       0.000       0.000       0.000       0.000       0.000

  Specific indirect 82
    OBGEST
    PRGDM
    WIC
    MEDUC
    CIG0
    SOCADV
    AFRAMM           0.000       0.000       0.000       0.000       0.000       0.000       0.000

  Specific indirect 83
    OBGEST
    PRGDM
    WIC
    MAGE
    CIG0
    SOCADV
    AFRAMM           0.000       0.000       0.000       0.000       0.000       0.000       0.000

  Specific indirect 84
    OBGEST
    PRGDM
    BMI
    MEDUC
    CIG0
    SOCADV
    AFRAMM           0.000       0.000       0.000       0.000       0.000       0.000       0.000

  Specific indirect 85
    OBGEST
    PRGDM
    BMI
    MAGE
    CIG0
    SOCADV
    AFRAMM           0.000       0.000       0.000       0.000       0.000       0.000       0.000

  Specific indirect 86
    OBGEST
    PRECAREM
    PAYER
    FEDUC
    FAGE
    SOCADV
    AFRAMM           0.000       0.000       0.000       0.000       0.000       0.000       0.000

  Specific indirect 87
    OBGEST
    PRECAREM
    WIC
    MEDUC
    CIG0
    SOCADV
    AFRAMM           0.000       0.000       0.000       0.000       0.000       0.000       0.000

  Specific indirect 88
    OBGEST
    PRECAREM
    WIC
    MAGE
    CIG0
    SOCADV
    AFRAMM           0.000       0.000       0.000       0.000       0.000       0.000       0.000

  Specific indirect 89
    OBGEST
    PRECAREM
    BMI
    MEDUC
    CIG0
    SOCADV
    AFRAMM           0.000       0.000       0.000       0.000       0.000       0.000       0.000

  Specific indirect 90
    OBGEST
    PRECAREM
    BMI
    MAGE
    CIG0
    SOCADV
    AFRAMM           0.000       0.000       0.000       0.000       0.000       0.000       0.000


Effects from MHISP to OBGEST via SOCADV

  Sum of indirect   -0.009      -0.009      -0.009      -0.008      -0.008      -0.008      -0.008

  Specific indirect 1
    OBGEST
    SOCADV
    MHISP           -0.016      -0.015      -0.014      -0.012      -0.010      -0.009      -0.008

  Specific indirect 2
    OBGEST
    PAYER
    SOCADV
    MHISP            0.001       0.001       0.001       0.002       0.003       0.003       0.003

  Specific indirect 3
    OBGEST
    MEDUC
    SOCADV
    MHISP            0.001       0.001       0.001       0.002       0.003       0.003       0.004

  Specific indirect 4
    OBGEST
    CIG0
    SOCADV
    MHISP           -0.001      -0.001      -0.001       0.000       0.000       0.000       0.001

  Specific indirect 5
    OBGEST
    WIC
    SOCADV
    MHISP            0.000       0.000       0.000       0.001       0.002       0.002       0.002

  Specific indirect 6
    OBGEST
    PRGBP
    SOCADV
    MHISP           -0.009      -0.009      -0.009      -0.007      -0.006      -0.006      -0.005

  Specific indirect 7
    OBGEST
    PRGDM
    SOCADV
    MHISP           -0.002      -0.002      -0.001      -0.001       0.000       0.000       0.000

  Specific indirect 8
    OBGEST
    FAGE
    SOCADV
    MHISP            0.000       0.000       0.000       0.000       0.000       0.000       0.000

  Specific indirect 9
    OBGEST
    MAGE
    SOCADV
    MHISP           -0.001      -0.001      -0.001       0.000       0.000       0.000       0.000

  Specific indirect 10
    OBGEST
    MHT
    SOCADV
    MHISP           -0.001      -0.001      -0.001      -0.001      -0.001      -0.001      -0.001

  Specific indirect 11
    OBGEST
    BMI
    SOCADV
    MHISP            0.005       0.005       0.005       0.006       0.006       0.006       0.006

  Specific indirect 12
    OBGEST
    PRECAREM
    SOCADV
    MHISP            0.000       0.000       0.000       0.000       0.000       0.000       0.000

  Specific indirect 13
    OBGEST
    PAYER
    FEDUC
    SOCADV
    MHISP            0.000       0.000       0.000       0.000       0.000       0.000       0.000

  Specific indirect 14
    OBGEST
    PAYER
    FAGE
    SOCADV
    MHISP            0.000       0.000       0.000       0.000       0.000       0.000       0.000

  Specific indirect 15
    OBGEST
    MEDUC
    CIG0
    SOCADV
    MHISP            0.000       0.000       0.000       0.000       0.000       0.000       0.000

  Specific indirect 16
    OBGEST
    WIC
    MEDUC
    SOCADV
    MHISP            0.000       0.000       0.000       0.000       0.000       0.000       0.000

  Specific indirect 17
    OBGEST
    WIC
    MAGE
    SOCADV
    MHISP            0.000       0.000       0.000       0.000       0.000       0.000       0.000

  Specific indirect 18
    OBGEST
    PRGBP
    PAYER
    SOCADV
    MHISP            0.001       0.001       0.001       0.002       0.002       0.002       0.002

  Specific indirect 19
    OBGEST
    PRGBP
    MEDUC
    SOCADV
    MHISP            0.001       0.001       0.001       0.002       0.002       0.002       0.002

  Specific indirect 20
    OBGEST
    PRGBP
    CIG0
    SOCADV
    MHISP           -0.001       0.000       0.000       0.000       0.000       0.000       0.000

  Specific indirect 21
    OBGEST
    PRGBP
    WIC
    SOCADV
    MHISP            0.001       0.001       0.001       0.001       0.002       0.002       0.002

  Specific indirect 22
    OBGEST
    PRGBP
    FAGE
    SOCADV
    MHISP           -0.001      -0.001      -0.001      -0.001       0.000       0.000       0.000

  Specific indirect 23
    OBGEST
    PRGBP
    MAGE
    SOCADV
    MHISP            0.001       0.001       0.001       0.001       0.002       0.002       0.002

  Specific indirect 24
    OBGEST
    PRGBP
    MHT
    SOCADV
    MHISP            0.000       0.000       0.000       0.000       0.000       0.000       0.000

  Specific indirect 25
    OBGEST
    PRGBP
    BMI
    SOCADV
    MHISP           -0.005      -0.005      -0.005      -0.004      -0.004      -0.004      -0.004

  Specific indirect 26
    OBGEST
    PRGDM
    PAYER
    SOCADV
    MHISP            0.000       0.000       0.000       0.000       0.000       0.000       0.000

  Specific indirect 27
    OBGEST
    PRGDM
    MEDUC
    SOCADV
    MHISP            0.000       0.000       0.000       0.000       0.000       0.000       0.000

  Specific indirect 28
    OBGEST
    PRGDM
    CIG0
    SOCADV
    MHISP           -0.001      -0.001      -0.001      -0.001       0.000       0.000       0.000

  Specific indirect 29
    OBGEST
    PRGDM
    WIC
    SOCADV
    MHISP            0.000       0.000       0.000       0.000       0.000       0.000       0.000

  Specific indirect 30
    OBGEST
    PRGDM
    FAGE
    SOCADV
    MHISP            0.000       0.000       0.000       0.000       0.000       0.000       0.000

  Specific indirect 31
    OBGEST
    PRGDM
    MAGE
    SOCADV
    MHISP            0.002       0.002       0.002       0.002       0.003       0.003       0.003

  Specific indirect 32
    OBGEST
    PRGDM
    MHT
    SOCADV
    MHISP            0.000       0.000       0.000       0.000       0.000       0.000       0.000

  Specific indirect 33
    OBGEST
    PRGDM
    BMI
    SOCADV
    MHISP           -0.002      -0.002      -0.002      -0.002      -0.002      -0.002      -0.002

  Specific indirect 34
    OBGEST
    MAGE
    CIG0
    SOCADV
    MHISP            0.000       0.000       0.000       0.000       0.000       0.000       0.000

  Specific indirect 35
    OBGEST
    BMI
    MEDUC
    SOCADV
    MHISP           -0.002      -0.002      -0.002      -0.002      -0.002      -0.002      -0.002

  Specific indirect 36
    OBGEST
    BMI
    CIG0
    SOCADV
    MHISP            0.000       0.000       0.000       0.000       0.000       0.000       0.000

  Specific indirect 37
    OBGEST
    BMI
    MAGE
    SOCADV
    MHISP           -0.002      -0.002      -0.002      -0.002      -0.002      -0.002      -0.002

  Specific indirect 38
    OBGEST
    PRECAREM
    PAYER
    SOCADV
    MHISP            0.001       0.001       0.001       0.001       0.001       0.001       0.001

  Specific indirect 39
    OBGEST
    PRECAREM
    MEDUC
    SOCADV
    MHISP            0.000       0.000       0.000       0.000       0.000       0.000       0.000

  Specific indirect 40
    OBGEST
    PRECAREM
    CIG0
    SOCADV
    MHISP            0.000       0.000       0.000       0.000       0.000       0.000       0.000

  Specific indirect 41
    OBGEST
    PRECAREM
    WIC
    SOCADV
    MHISP            0.000       0.000       0.000       0.000       0.000       0.000       0.000

  Specific indirect 42
    OBGEST
    PRECAREM
    MAGE
    SOCADV
    MHISP            0.000       0.000       0.000       0.000       0.000       0.000       0.000

  Specific indirect 43
    OBGEST
    PRECAREM
    BMI
    SOCADV
    MHISP            0.000       0.000       0.000       0.000       0.000       0.000       0.000

  Specific indirect 44
    OBGEST
    PAYER
    FEDUC
    FAGE
    SOCADV
    MHISP            0.000       0.000       0.000       0.000       0.000       0.000       0.000

  Specific indirect 45
    OBGEST
    WIC
    MEDUC
    CIG0
    SOCADV
    MHISP            0.000       0.000       0.000       0.000       0.000       0.000       0.000

  Specific indirect 46
    OBGEST
    WIC
    MAGE
    CIG0
    SOCADV
    MHISP            0.000       0.000       0.000       0.000       0.000       0.000       0.000

  Specific indirect 47
    OBGEST
    PRGBP
    PAYER
    FEDUC
    SOCADV
    MHISP            0.000       0.000       0.000       0.000       0.000       0.000       0.000

  Specific indirect 48
    OBGEST
    PRGBP
    PAYER
    FAGE
    SOCADV
    MHISP            0.000       0.000       0.000       0.000       0.000       0.000       0.000

  Specific indirect 49
    OBGEST
    PRGBP
    MEDUC
    CIG0
    SOCADV
    MHISP            0.000       0.000       0.000       0.000       0.000       0.000       0.000

  Specific indirect 50
    OBGEST
    PRGBP
    WIC
    MEDUC
    SOCADV
    MHISP            0.000       0.000       0.000       0.000       0.000       0.000       0.000

  Specific indirect 51
    OBGEST
    PRGBP
    WIC
    MAGE
    SOCADV
    MHISP            0.000       0.000       0.000       0.000       0.000       0.000       0.000

  Specific indirect 52
    OBGEST
    PRGBP
    MAGE
    CIG0
    SOCADV
    MHISP            0.000       0.000       0.000       0.000       0.000       0.000       0.000

  Specific indirect 53
    OBGEST
    PRGBP
    BMI
    MEDUC
    SOCADV
    MHISP            0.001       0.001       0.001       0.001       0.002       0.002       0.002

  Specific indirect 54
    OBGEST
    PRGBP
    BMI
    CIG0
    SOCADV
    MHISP            0.000       0.000       0.000       0.000       0.000       0.000       0.000

  Specific indirect 55
    OBGEST
    PRGBP
    BMI
    MAGE
    SOCADV
    MHISP            0.001       0.001       0.001       0.001       0.001       0.001       0.001

  Specific indirect 56
    OBGEST
    PRGDM
    PAYER
    FEDUC
    SOCADV
    MHISP            0.000       0.000       0.000       0.000       0.000       0.000       0.000

  Specific indirect 57
    OBGEST
    PRGDM
    PAYER
    FAGE
    SOCADV
    MHISP            0.000       0.000       0.000       0.000       0.000       0.000       0.000

  Specific indirect 58
    OBGEST
    PRGDM
    MEDUC
    CIG0
    SOCADV
    MHISP            0.000       0.000       0.000       0.000       0.000       0.000       0.000

  Specific indirect 59
    OBGEST
    PRGDM
    WIC
    MEDUC
    SOCADV
    MHISP            0.000       0.000       0.000       0.000       0.000       0.000       0.000

  Specific indirect 60
    OBGEST
    PRGDM
    WIC
    MAGE
    SOCADV
    MHISP            0.000       0.000       0.000       0.000       0.000       0.000       0.000

  Specific indirect 61
    OBGEST
    PRGDM
    MAGE
    CIG0
    SOCADV
    MHISP            0.000       0.000       0.000       0.000       0.000       0.000       0.000

  Specific indirect 62
    OBGEST
    PRGDM
    BMI
    MEDUC
    SOCADV
    MHISP            0.001       0.001       0.001       0.001       0.001       0.001       0.001

  Specific indirect 63
    OBGEST
    PRGDM
    BMI
    CIG0
    SOCADV
    MHISP            0.000       0.000       0.000       0.000       0.000       0.000       0.000

  Specific indirect 64
    OBGEST
    PRGDM
    BMI
    MAGE
    SOCADV
    MHISP            0.001       0.001       0.001       0.001       0.001       0.001       0.001

  Specific indirect 65
    OBGEST
    BMI
    MEDUC
    CIG0
    SOCADV
    MHISP            0.000       0.000       0.000       0.000       0.000       0.000       0.000

  Specific indirect 66
    OBGEST
    BMI
    MAGE
    CIG0
    SOCADV
    MHISP            0.000       0.000       0.000       0.000       0.000       0.000       0.000

  Specific indirect 67
    OBGEST
    PRECAREM
    PAYER
    FEDUC
    SOCADV
    MHISP            0.000       0.000       0.000       0.000       0.000       0.000       0.000

  Specific indirect 68
    OBGEST
    PRECAREM
    PAYER
    FAGE
    SOCADV
    MHISP            0.000       0.000       0.000       0.000       0.000       0.000       0.000

  Specific indirect 69
    OBGEST
    PRECAREM
    MEDUC
    CIG0
    SOCADV
    MHISP            0.000       0.000       0.000       0.000       0.000       0.000       0.000

  Specific indirect 70
    OBGEST
    PRECAREM
    WIC
    MEDUC
    SOCADV
    MHISP            0.000       0.000       0.000       0.000       0.000       0.000       0.000

  Specific indirect 71
    OBGEST
    PRECAREM
    WIC
    MAGE
    SOCADV
    MHISP            0.000       0.000       0.000       0.000       0.000       0.000       0.000

  Specific indirect 72
    OBGEST
    PRECAREM
    MAGE
    CIG0
    SOCADV
    MHISP            0.000       0.000       0.000       0.000       0.000       0.000       0.000

  Specific indirect 73
    OBGEST
    PRECAREM
    BMI
    MEDUC
    SOCADV
    MHISP            0.000       0.000       0.000       0.000       0.000       0.000       0.000

  Specific indirect 74
    OBGEST
    PRECAREM
    BMI
    CIG0
    SOCADV
    MHISP            0.000       0.000       0.000       0.000       0.000       0.000       0.000

  Specific indirect 75
    OBGEST
    PRECAREM
    BMI
    MAGE
    SOCADV
    MHISP            0.000       0.000       0.000       0.000       0.000       0.000       0.000

  Specific indirect 76
    OBGEST
    PRGBP
    PAYER
    FEDUC
    FAGE
    SOCADV
    MHISP            0.000       0.000       0.000       0.000       0.000       0.000       0.000

  Specific indirect 77
    OBGEST
    PRGBP
    WIC
    MEDUC
    CIG0
    SOCADV
    MHISP            0.000       0.000       0.000       0.000       0.000       0.000       0.000

  Specific indirect 78
    OBGEST
    PRGBP
    WIC
    MAGE
    CIG0
    SOCADV
    MHISP            0.000       0.000       0.000       0.000       0.000       0.000       0.000

  Specific indirect 79
    OBGEST
    PRGBP
    BMI
    MEDUC
    CIG0
    SOCADV
    MHISP            0.000       0.000       0.000       0.000       0.000       0.000       0.000

  Specific indirect 80
    OBGEST
    PRGBP
    BMI
    MAGE
    CIG0
    SOCADV
    MHISP            0.000       0.000       0.000       0.000       0.000       0.000       0.000

  Specific indirect 81
    OBGEST
    PRGDM
    PAYER
    FEDUC
    FAGE
    SOCADV
    MHISP            0.000       0.000       0.000       0.000       0.000       0.000       0.000

  Specific indirect 82
    OBGEST
    PRGDM
    WIC
    MEDUC
    CIG0
    SOCADV
    MHISP            0.000       0.000       0.000       0.000       0.000       0.000       0.000

  Specific indirect 83
    OBGEST
    PRGDM
    WIC
    MAGE
    CIG0
    SOCADV
    MHISP            0.000       0.000       0.000       0.000       0.000       0.000       0.000

  Specific indirect 84
    OBGEST
    PRGDM
    BMI
    MEDUC
    CIG0
    SOCADV
    MHISP            0.000       0.000       0.000       0.000       0.000       0.000       0.000

  Specific indirect 85
    OBGEST
    PRGDM
    BMI
    MAGE
    CIG0
    SOCADV
    MHISP            0.000       0.000       0.000       0.000       0.000       0.000       0.000

  Specific indirect 86
    OBGEST
    PRECAREM
    PAYER
    FEDUC
    FAGE
    SOCADV
    MHISP            0.000       0.000       0.000       0.000       0.000       0.000       0.000

  Specific indirect 87
    OBGEST
    PRECAREM
    WIC
    MEDUC
    CIG0
    SOCADV
    MHISP            0.000       0.000       0.000       0.000       0.000       0.000       0.000

  Specific indirect 88
    OBGEST
    PRECAREM
    WIC
    MAGE
    CIG0
    SOCADV
    MHISP            0.000       0.000       0.000       0.000       0.000       0.000       0.000

  Specific indirect 89
    OBGEST
    PRECAREM
    BMI
    MEDUC
    CIG0
    SOCADV
    MHISP            0.000       0.000       0.000       0.000       0.000       0.000       0.000

  Specific indirect 90
    OBGEST
    PRECAREM
    BMI
    MAGE
    CIG0
    SOCADV
    MHISP            0.000       0.000       0.000       0.000       0.000       0.000       0.000


Effects from OTHM to OBGEST via SOCADV

  Sum of indirect    0.008       0.008       0.009       0.009       0.010       0.010       0.010

  Specific indirect 1
    OBGEST
    SOCADV
    OTHM             0.009       0.010       0.010       0.013       0.016       0.016       0.017

  Specific indirect 2
    OBGEST
    PAYER
    SOCADV
    OTHM            -0.003      -0.003      -0.003      -0.002      -0.001      -0.001      -0.001

  Specific indirect 3
    OBGEST
    MEDUC
    SOCADV
    OTHM            -0.004      -0.004      -0.003      -0.002      -0.001      -0.001      -0.001

  Specific indirect 4
    OBGEST
    CIG0
    SOCADV
    OTHM            -0.001       0.000       0.000       0.000       0.001       0.001       0.001

  Specific indirect 5
    OBGEST
    WIC
    SOCADV
    OTHM            -0.002      -0.002      -0.002      -0.001       0.000       0.000       0.000

  Specific indirect 6
    OBGEST
    PRGBP
    SOCADV
    OTHM             0.006       0.006       0.007       0.008       0.009       0.010       0.010

  Specific indirect 7
    OBGEST
    PRGDM
    SOCADV
    OTHM             0.000       0.000       0.000       0.001       0.002       0.002       0.002

  Specific indirect 8
    OBGEST
    FAGE
    SOCADV
    OTHM             0.000       0.000       0.000       0.000       0.000       0.000       0.000

  Specific indirect 9
    OBGEST
    MAGE
    SOCADV
    OTHM             0.000       0.000       0.000       0.000       0.001       0.001       0.001

  Specific indirect 10
    OBGEST
    MHT
    SOCADV
    OTHM             0.001       0.001       0.001       0.001       0.001       0.001       0.001

  Specific indirect 11
    OBGEST
    BMI
    SOCADV
    OTHM            -0.007      -0.007      -0.007      -0.006      -0.006      -0.006      -0.006

  Specific indirect 12
    OBGEST
    PRECAREM
    SOCADV
    OTHM             0.000       0.000       0.000       0.000       0.000       0.000       0.000

  Specific indirect 13
    OBGEST
    PAYER
    FEDUC
    SOCADV
    OTHM             0.000       0.000       0.000       0.000       0.000       0.000       0.000

  Specific indirect 14
    OBGEST
    PAYER
    FAGE
    SOCADV
    OTHM             0.000       0.000       0.000       0.000       0.000       0.000       0.000

  Specific indirect 15
    OBGEST
    MEDUC
    CIG0
    SOCADV
    OTHM             0.000       0.000       0.000       0.000       0.000       0.000       0.000

  Specific indirect 16
    OBGEST
    WIC
    MEDUC
    SOCADV
    OTHM             0.000       0.000       0.000       0.000       0.000       0.000       0.000

  Specific indirect 17
    OBGEST
    WIC
    MAGE
    SOCADV
    OTHM             0.000       0.000       0.000       0.000       0.000       0.000       0.000

  Specific indirect 18
    OBGEST
    PRGBP
    PAYER
    SOCADV
    OTHM            -0.002      -0.002      -0.002      -0.002      -0.001      -0.001      -0.001

  Specific indirect 19
    OBGEST
    PRGBP
    MEDUC
    SOCADV
    OTHM            -0.003      -0.002      -0.002      -0.002      -0.001      -0.001      -0.001

  Specific indirect 20
    OBGEST
    PRGBP
    CIG0
    SOCADV
    OTHM             0.000       0.000       0.000       0.000       0.000       0.000       0.001

  Specific indirect 21
    OBGEST
    PRGBP
    WIC
    SOCADV
    OTHM            -0.002      -0.002      -0.002      -0.001      -0.001      -0.001      -0.001

  Specific indirect 22
    OBGEST
    PRGBP
    FAGE
    SOCADV
    OTHM             0.000       0.000       0.000       0.001       0.001       0.001       0.001

  Specific indirect 23
    OBGEST
    PRGBP
    MAGE
    SOCADV
    OTHM            -0.002      -0.002      -0.002      -0.002      -0.001      -0.001      -0.001

  Specific indirect 24
    OBGEST
    PRGBP
    MHT
    SOCADV
    OTHM             0.000       0.000       0.000       0.000       0.000       0.000       0.000

  Specific indirect 25
    OBGEST
    PRGBP
    BMI
    SOCADV
    OTHM             0.004       0.004       0.004       0.005       0.005       0.005       0.005

  Specific indirect 26
    OBGEST
    PRGDM
    PAYER
    SOCADV
    OTHM            -0.001       0.000       0.000       0.000       0.000       0.000       0.000

  Specific indirect 27
    OBGEST
    PRGDM
    MEDUC
    SOCADV
    OTHM             0.000       0.000       0.000       0.000       0.000       0.000       0.000

  Specific indirect 28
    OBGEST
    PRGDM
    CIG0
    SOCADV
    OTHM             0.000       0.000       0.000       0.001       0.001       0.001       0.001

  Specific indirect 29
    OBGEST
    PRGDM
    WIC
    SOCADV
    OTHM             0.000       0.000       0.000       0.000       0.000       0.000       0.000

  Specific indirect 30
    OBGEST
    PRGDM
    FAGE
    SOCADV
    OTHM             0.000       0.000       0.000       0.000       0.000       0.000       0.000

  Specific indirect 31
    OBGEST
    PRGDM
    MAGE
    SOCADV
    OTHM            -0.003      -0.003      -0.003      -0.003      -0.002      -0.002      -0.002

  Specific indirect 32
    OBGEST
    PRGDM
    MHT
    SOCADV
    OTHM             0.000       0.000       0.000       0.000       0.000       0.000       0.000

  Specific indirect 33
    OBGEST
    PRGDM
    BMI
    SOCADV
    OTHM             0.002       0.002       0.002       0.002       0.002       0.002       0.002

  Specific indirect 34
    OBGEST
    MAGE
    CIG0
    SOCADV
    OTHM             0.000       0.000       0.000       0.000       0.000       0.000       0.000

  Specific indirect 35
    OBGEST
    BMI
    MEDUC
    SOCADV
    OTHM             0.002       0.002       0.002       0.002       0.002       0.002       0.002

  Specific indirect 36
    OBGEST
    BMI
    CIG0
    SOCADV
    OTHM             0.000       0.000       0.000       0.000       0.000       0.000       0.000

  Specific indirect 37
    OBGEST
    BMI
    MAGE
    SOCADV
    OTHM             0.002       0.002       0.002       0.002       0.002       0.002       0.002

  Specific indirect 38
    OBGEST
    PRECAREM
    PAYER
    SOCADV
    OTHM            -0.001      -0.001      -0.001      -0.001      -0.001      -0.001      -0.001

  Specific indirect 39
    OBGEST
    PRECAREM
    MEDUC
    SOCADV
    OTHM             0.000       0.000       0.000       0.000       0.000       0.000       0.000

  Specific indirect 40
    OBGEST
    PRECAREM
    CIG0
    SOCADV
    OTHM             0.000       0.000       0.000       0.000       0.000       0.000       0.000

  Specific indirect 41
    OBGEST
    PRECAREM
    WIC
    SOCADV
    OTHM             0.000       0.000       0.000       0.000       0.000       0.000       0.000

  Specific indirect 42
    OBGEST
    PRECAREM
    MAGE
    SOCADV
    OTHM             0.000       0.000       0.000       0.000       0.000       0.000       0.000

  Specific indirect 43
    OBGEST
    PRECAREM
    BMI
    SOCADV
    OTHM             0.000       0.000       0.000       0.000       0.000       0.000       0.000

  Specific indirect 44
    OBGEST
    PAYER
    FEDUC
    FAGE
    SOCADV
    OTHM             0.000       0.000       0.000       0.000       0.000       0.000       0.000

  Specific indirect 45
    OBGEST
    WIC
    MEDUC
    CIG0
    SOCADV
    OTHM             0.000       0.000       0.000       0.000       0.000       0.000       0.000

  Specific indirect 46
    OBGEST
    WIC
    MAGE
    CIG0
    SOCADV
    OTHM             0.000       0.000       0.000       0.000       0.000       0.000       0.000

  Specific indirect 47
    OBGEST
    PRGBP
    PAYER
    FEDUC
    SOCADV
    OTHM             0.000       0.000       0.000       0.000       0.000       0.000       0.000

  Specific indirect 48
    OBGEST
    PRGBP
    PAYER
    FAGE
    SOCADV
    OTHM             0.000       0.000       0.000       0.000       0.000       0.000       0.000

  Specific indirect 49
    OBGEST
    PRGBP
    MEDUC
    CIG0
    SOCADV
    OTHM             0.000       0.000       0.000       0.000       0.000       0.000       0.000

  Specific indirect 50
    OBGEST
    PRGBP
    WIC
    MEDUC
    SOCADV
    OTHM             0.000       0.000       0.000       0.000       0.000       0.000       0.000

  Specific indirect 51
    OBGEST
    PRGBP
    WIC
    MAGE
    SOCADV
    OTHM             0.000       0.000       0.000       0.000       0.000       0.000       0.000

  Specific indirect 52
    OBGEST
    PRGBP
    MAGE
    CIG0
    SOCADV
    OTHM             0.000       0.000       0.000       0.000       0.000       0.000       0.000

  Specific indirect 53
    OBGEST
    PRGBP
    BMI
    MEDUC
    SOCADV
    OTHM            -0.002      -0.002      -0.002      -0.002      -0.001      -0.001      -0.001

  Specific indirect 54
    OBGEST
    PRGBP
    BMI
    CIG0
    SOCADV
    OTHM             0.000       0.000       0.000       0.000       0.000       0.000       0.000

  Specific indirect 55
    OBGEST
    PRGBP
    BMI
    MAGE
    SOCADV
    OTHM            -0.002      -0.001      -0.001      -0.001      -0.001      -0.001      -0.001

  Specific indirect 56
    OBGEST
    PRGDM
    PAYER
    FEDUC
    SOCADV
    OTHM             0.000       0.000       0.000       0.000       0.000       0.000       0.000

  Specific indirect 57
    OBGEST
    PRGDM
    PAYER
    FAGE
    SOCADV
    OTHM             0.000       0.000       0.000       0.000       0.000       0.000       0.000

  Specific indirect 58
    OBGEST
    PRGDM
    MEDUC
    CIG0
    SOCADV
    OTHM             0.000       0.000       0.000       0.000       0.000       0.000       0.000

  Specific indirect 59
    OBGEST
    PRGDM
    WIC
    MEDUC
    SOCADV
    OTHM             0.000       0.000       0.000       0.000       0.000       0.000       0.000

  Specific indirect 60
    OBGEST
    PRGDM
    WIC
    MAGE
    SOCADV
    OTHM             0.000       0.000       0.000       0.000       0.000       0.000       0.000

  Specific indirect 61
    OBGEST
    PRGDM
    MAGE
    CIG0
    SOCADV
    OTHM             0.000       0.000       0.000       0.000       0.000       0.000       0.000

  Specific indirect 62
    OBGEST
    PRGDM
    BMI
    MEDUC
    SOCADV
    OTHM            -0.001      -0.001      -0.001      -0.001      -0.001      -0.001      -0.001

  Specific indirect 63
    OBGEST
    PRGDM
    BMI
    CIG0
    SOCADV
    OTHM             0.000       0.000       0.000       0.000       0.000       0.000       0.000

  Specific indirect 64
    OBGEST
    PRGDM
    BMI
    MAGE
    SOCADV
    OTHM            -0.001      -0.001      -0.001      -0.001      -0.001      -0.001      -0.001

  Specific indirect 65
    OBGEST
    BMI
    MEDUC
    CIG0
    SOCADV
    OTHM             0.000       0.000       0.000       0.000       0.000       0.000       0.000

  Specific indirect 66
    OBGEST
    BMI
    MAGE
    CIG0
    SOCADV
    OTHM             0.000       0.000       0.000       0.000       0.000       0.000       0.000

  Specific indirect 67
    OBGEST
    PRECAREM
    PAYER
    FEDUC
    SOCADV
    OTHM             0.000       0.000       0.000       0.000       0.000       0.000       0.000

  Specific indirect 68
    OBGEST
    PRECAREM
    PAYER
    FAGE
    SOCADV
    OTHM             0.000       0.000       0.000       0.000       0.000       0.000       0.000

  Specific indirect 69
    OBGEST
    PRECAREM
    MEDUC
    CIG0
    SOCADV
    OTHM             0.000       0.000       0.000       0.000       0.000       0.000       0.000

  Specific indirect 70
    OBGEST
    PRECAREM
    WIC
    MEDUC
    SOCADV
    OTHM             0.000       0.000       0.000       0.000       0.000       0.000       0.000

  Specific indirect 71
    OBGEST
    PRECAREM
    WIC
    MAGE
    SOCADV
    OTHM             0.000       0.000       0.000       0.000       0.000       0.000       0.000

  Specific indirect 72
    OBGEST
    PRECAREM
    MAGE
    CIG0
    SOCADV
    OTHM             0.000       0.000       0.000       0.000       0.000       0.000       0.000

  Specific indirect 73
    OBGEST
    PRECAREM
    BMI
    MEDUC
    SOCADV
    OTHM             0.000       0.000       0.000       0.000       0.000       0.000       0.000

  Specific indirect 74
    OBGEST
    PRECAREM
    BMI
    CIG0
    SOCADV
    OTHM             0.000       0.000       0.000       0.000       0.000       0.000       0.000

  Specific indirect 75
    OBGEST
    PRECAREM
    BMI
    MAGE
    SOCADV
    OTHM             0.000       0.000       0.000       0.000       0.000       0.000       0.000

  Specific indirect 76
    OBGEST
    PRGBP
    PAYER
    FEDUC
    FAGE
    SOCADV
    OTHM             0.000       0.000       0.000       0.000       0.000       0.000       0.000

  Specific indirect 77
    OBGEST
    PRGBP
    WIC
    MEDUC
    CIG0
    SOCADV
    OTHM             0.000       0.000       0.000       0.000       0.000       0.000       0.000

  Specific indirect 78
    OBGEST
    PRGBP
    WIC
    MAGE
    CIG0
    SOCADV
    OTHM             0.000       0.000       0.000       0.000       0.000       0.000       0.000

  Specific indirect 79
    OBGEST
    PRGBP
    BMI
    MEDUC
    CIG0
    SOCADV
    OTHM             0.000       0.000       0.000       0.000       0.000       0.000       0.000

  Specific indirect 80
    OBGEST
    PRGBP
    BMI
    MAGE
    CIG0
    SOCADV
    OTHM             0.000       0.000       0.000       0.000       0.000       0.000       0.000

  Specific indirect 81
    OBGEST
    PRGDM
    PAYER
    FEDUC
    FAGE
    SOCADV
    OTHM             0.000       0.000       0.000       0.000       0.000       0.000       0.000

  Specific indirect 82
    OBGEST
    PRGDM
    WIC
    MEDUC
    CIG0
    SOCADV
    OTHM             0.000       0.000       0.000       0.000       0.000       0.000       0.000

  Specific indirect 83
    OBGEST
    PRGDM
    WIC
    MAGE
    CIG0
    SOCADV
    OTHM             0.000       0.000       0.000       0.000       0.000       0.000       0.000

  Specific indirect 84
    OBGEST
    PRGDM
    BMI
    MEDUC
    CIG0
    SOCADV
    OTHM             0.000       0.000       0.000       0.000       0.000       0.000       0.000

  Specific indirect 85
    OBGEST
    PRGDM
    BMI
    MAGE
    CIG0
    SOCADV
    OTHM             0.000       0.000       0.000       0.000       0.000       0.000       0.000

  Specific indirect 86
    OBGEST
    PRECAREM
    PAYER
    FEDUC
    FAGE
    SOCADV
    OTHM             0.000       0.000       0.000       0.000       0.000       0.000       0.000

  Specific indirect 87
    OBGEST
    PRECAREM
    WIC
    MEDUC
    CIG0
    SOCADV
    OTHM             0.000       0.000       0.000       0.000       0.000       0.000       0.000

  Specific indirect 88
    OBGEST
    PRECAREM
    WIC
    MAGE
    CIG0
    SOCADV
    OTHM             0.000       0.000       0.000       0.000       0.000       0.000       0.000

  Specific indirect 89
    OBGEST
    PRECAREM
    BMI
    MEDUC
    CIG0
    SOCADV
    OTHM             0.000       0.000       0.000       0.000       0.000       0.000       0.000

  Specific indirect 90
    OBGEST
    PRECAREM
    BMI
    MAGE
    CIG0
    SOCADV
    OTHM             0.000       0.000       0.000       0.000       0.000       0.000       0.000


Effects from AFRAMF to OBGEST via SOCADV

  Sum of indirect   -0.014      -0.013      -0.013      -0.012      -0.012      -0.012      -0.011

  Specific indirect 1
    OBGEST
    SOCADV
    AFRAMF          -0.024      -0.022      -0.021      -0.018      -0.014      -0.014      -0.012

  Specific indirect 2
    OBGEST
    PAYER
    SOCADV
    AFRAMF           0.001       0.001       0.002       0.003       0.004       0.004       0.005

  Specific indirect 3
    OBGEST
    MEDUC
    SOCADV
    AFRAMF           0.001       0.002       0.002       0.003       0.005       0.005       0.005

  Specific indirect 4
    OBGEST
    CIG0
    SOCADV
    AFRAMF          -0.001      -0.001      -0.001       0.000       0.000       0.001       0.001

  Specific indirect 5
    OBGEST
    WIC
    SOCADV
    AFRAMF           0.000       0.000       0.001       0.002       0.003       0.003       0.003

  Specific indirect 6
    OBGEST
    PRGBP
    SOCADV
    AFRAMF          -0.014      -0.013      -0.013      -0.011      -0.009      -0.009      -0.008

  Specific indirect 7
    OBGEST
    PRGDM
    SOCADV
    AFRAMF          -0.003      -0.002      -0.002      -0.001       0.000       0.000       0.000

  Specific indirect 8
    OBGEST
    FAGE
    SOCADV
    AFRAMF          -0.001       0.000       0.000       0.000       0.000       0.001       0.001

  Specific indirect 9
    OBGEST
    MAGE
    SOCADV
    AFRAMF          -0.002      -0.001      -0.001      -0.001       0.000       0.000       0.000

  Specific indirect 10
    OBGEST
    MHT
    SOCADV
    AFRAMF          -0.001      -0.001      -0.001      -0.001      -0.001      -0.001      -0.001

  Specific indirect 11
    OBGEST
    BMI
    SOCADV
    AFRAMF           0.008       0.008       0.008       0.009       0.009       0.009       0.010

  Specific indirect 12
    OBGEST
    PRECAREM
    SOCADV
    AFRAMF           0.000       0.000       0.000       0.000       0.000       0.000       0.000

  Specific indirect 13
    OBGEST
    PAYER
    FEDUC
    SOCADV
    AFRAMF           0.000       0.000       0.000       0.000       0.000       0.000       0.000

  Specific indirect 14
    OBGEST
    PAYER
    FAGE
    SOCADV
    AFRAMF           0.000       0.000       0.000       0.000       0.000       0.000       0.000

  Specific indirect 15
    OBGEST
    MEDUC
    CIG0
    SOCADV
    AFRAMF           0.000       0.000       0.000       0.000       0.000       0.000       0.000

  Specific indirect 16
    OBGEST
    WIC
    MEDUC
    SOCADV
    AFRAMF           0.000       0.000       0.000       0.000       0.000       0.000       0.000

  Specific indirect 17
    OBGEST
    WIC
    MAGE
    SOCADV
    AFRAMF           0.000       0.000       0.000       0.000       0.000       0.000       0.000

  Specific indirect 18
    OBGEST
    PRGBP
    PAYER
    SOCADV
    AFRAMF           0.001       0.002       0.002       0.002       0.003       0.003       0.003

  Specific indirect 19
    OBGEST
    PRGBP
    MEDUC
    SOCADV
    AFRAMF           0.001       0.002       0.002       0.002       0.003       0.003       0.004

  Specific indirect 20
    OBGEST
    PRGBP
    CIG0
    SOCADV
    AFRAMF          -0.001      -0.001      -0.001       0.000       0.000       0.000       0.000

  Specific indirect 21
    OBGEST
    PRGBP
    WIC
    SOCADV
    AFRAMF           0.001       0.001       0.001       0.002       0.002       0.002       0.003

  Specific indirect 22
    OBGEST
    PRGBP
    FAGE
    SOCADV
    AFRAMF          -0.001      -0.001      -0.001      -0.001      -0.001      -0.001      -0.001

  Specific indirect 23
    OBGEST
    PRGBP
    MAGE
    SOCADV
    AFRAMF           0.002       0.002       0.002       0.002       0.002       0.003       0.003

  Specific indirect 24
    OBGEST
    PRGBP
    MHT
    SOCADV
    AFRAMF           0.000       0.000       0.000       0.000       0.000       0.000       0.000

  Specific indirect 25
    OBGEST
    PRGBP
    BMI
    SOCADV
    AFRAMF          -0.007      -0.007      -0.007      -0.006      -0.006      -0.006      -0.006

  Specific indirect 26
    OBGEST
    PRGDM
    PAYER
    SOCADV
    AFRAMF           0.000       0.000       0.000       0.000       0.001       0.001       0.001

  Specific indirect 27
    OBGEST
    PRGDM
    MEDUC
    SOCADV
    AFRAMF          -0.001       0.000       0.000       0.000       0.000       0.000       0.001

  Specific indirect 28
    OBGEST
    PRGDM
    CIG0
    SOCADV
    AFRAMF          -0.001      -0.001      -0.001      -0.001      -0.001      -0.001      -0.001

  Specific indirect 29
    OBGEST
    PRGDM
    WIC
    SOCADV
    AFRAMF          -0.001       0.000       0.000       0.000       0.000       0.000       0.000

  Specific indirect 30
    OBGEST
    PRGDM
    FAGE
    SOCADV
    AFRAMF           0.000       0.000       0.000       0.000       0.000       0.000       0.000

  Specific indirect 31
    OBGEST
    PRGDM
    MAGE
    SOCADV
    AFRAMF           0.003       0.003       0.003       0.004       0.004       0.004       0.004

  Specific indirect 32
    OBGEST
    PRGDM
    MHT
    SOCADV
    AFRAMF           0.000       0.000       0.000       0.000       0.000       0.000       0.000

  Specific indirect 33
    OBGEST
    PRGDM
    BMI
    SOCADV
    AFRAMF          -0.003      -0.003      -0.003      -0.003      -0.003      -0.003      -0.003

  Specific indirect 34
    OBGEST
    MAGE
    CIG0
    SOCADV
    AFRAMF           0.000       0.000       0.000       0.000       0.000       0.000       0.000

  Specific indirect 35
    OBGEST
    BMI
    MEDUC
    SOCADV
    AFRAMF          -0.003      -0.003      -0.003      -0.003      -0.003      -0.003      -0.002

  Specific indirect 36
    OBGEST
    BMI
    CIG0
    SOCADV
    AFRAMF           0.000       0.000       0.000       0.000       0.000       0.000       0.000

  Specific indirect 37
    OBGEST
    BMI
    MAGE
    SOCADV
    AFRAMF          -0.003      -0.003      -0.003      -0.003      -0.002      -0.002      -0.002

  Specific indirect 38
    OBGEST
    PRECAREM
    PAYER
    SOCADV
    AFRAMF           0.001       0.001       0.001       0.001       0.001       0.001       0.001

  Specific indirect 39
    OBGEST
    PRECAREM
    MEDUC
    SOCADV
    AFRAMF           0.000       0.000       0.000       0.000       0.001       0.001       0.001

  Specific indirect 40
    OBGEST
    PRECAREM
    CIG0
    SOCADV
    AFRAMF           0.000       0.000       0.000       0.000       0.000       0.000       0.000

  Specific indirect 41
    OBGEST
    PRECAREM
    WIC
    SOCADV
    AFRAMF          -0.001      -0.001      -0.001       0.000       0.000       0.000       0.000

  Specific indirect 42
    OBGEST
    PRECAREM
    MAGE
    SOCADV
    AFRAMF           0.000       0.000       0.000       0.000       0.000       0.000       0.000

  Specific indirect 43
    OBGEST
    PRECAREM
    BMI
    SOCADV
    AFRAMF           0.000       0.000       0.000       0.000       0.000       0.000       0.000

  Specific indirect 44
    OBGEST
    PAYER
    FEDUC
    FAGE
    SOCADV
    AFRAMF           0.000       0.000       0.000       0.000       0.000       0.000       0.000

  Specific indirect 45
    OBGEST
    WIC
    MEDUC
    CIG0
    SOCADV
    AFRAMF           0.000       0.000       0.000       0.000       0.000       0.000       0.000

  Specific indirect 46
    OBGEST
    WIC
    MAGE
    CIG0
    SOCADV
    AFRAMF           0.000       0.000       0.000       0.000       0.000       0.000       0.000

  Specific indirect 47
    OBGEST
    PRGBP
    PAYER
    FEDUC
    SOCADV
    AFRAMF           0.000       0.000       0.000       0.000       0.000       0.000       0.000

  Specific indirect 48
    OBGEST
    PRGBP
    PAYER
    FAGE
    SOCADV
    AFRAMF           0.000       0.000       0.000       0.000       0.000       0.000       0.000

  Specific indirect 49
    OBGEST
    PRGBP
    MEDUC
    CIG0
    SOCADV
    AFRAMF           0.000       0.000       0.000       0.000       0.000       0.000       0.000

  Specific indirect 50
    OBGEST
    PRGBP
    WIC
    MEDUC
    SOCADV
    AFRAMF           0.000       0.000       0.000       0.000       0.000       0.000       0.000

  Specific indirect 51
    OBGEST
    PRGBP
    WIC
    MAGE
    SOCADV
    AFRAMF           0.000       0.000       0.000       0.000       0.000       0.000       0.000

  Specific indirect 52
    OBGEST
    PRGBP
    MAGE
    CIG0
    SOCADV
    AFRAMF           0.000       0.000       0.000       0.000       0.000       0.000       0.000

  Specific indirect 53
    OBGEST
    PRGBP
    BMI
    MEDUC
    SOCADV
    AFRAMF           0.002       0.002       0.002       0.002       0.002       0.002       0.002

  Specific indirect 54
    OBGEST
    PRGBP
    BMI
    CIG0
    SOCADV
    AFRAMF           0.000       0.000       0.000       0.000       0.000       0.000       0.000

  Specific indirect 55
    OBGEST
    PRGBP
    BMI
    MAGE
    SOCADV
    AFRAMF           0.002       0.002       0.002       0.002       0.002       0.002       0.002

  Specific indirect 56
    OBGEST
    PRGDM
    PAYER
    FEDUC
    SOCADV
    AFRAMF           0.000       0.000       0.000       0.000       0.000       0.000       0.000

  Specific indirect 57
    OBGEST
    PRGDM
    PAYER
    FAGE
    SOCADV
    AFRAMF           0.000       0.000       0.000       0.000       0.000       0.000       0.000

  Specific indirect 58
    OBGEST
    PRGDM
    MEDUC
    CIG0
    SOCADV
    AFRAMF           0.000       0.000       0.000       0.000       0.000       0.000       0.000

  Specific indirect 59
    OBGEST
    PRGDM
    WIC
    MEDUC
    SOCADV
    AFRAMF           0.000       0.000       0.000       0.000       0.000       0.000       0.000

  Specific indirect 60
    OBGEST
    PRGDM
    WIC
    MAGE
    SOCADV
    AFRAMF           0.000       0.000       0.000       0.000       0.000       0.000       0.000

  Specific indirect 61
    OBGEST
    PRGDM
    MAGE
    CIG0
    SOCADV
    AFRAMF           0.000       0.000       0.000       0.000       0.000       0.000       0.000

  Specific indirect 62
    OBGEST
    PRGDM
    BMI
    MEDUC
    SOCADV
    AFRAMF           0.001       0.001       0.001       0.001       0.001       0.001       0.001

  Specific indirect 63
    OBGEST
    PRGDM
    BMI
    CIG0
    SOCADV
    AFRAMF           0.000       0.000       0.000       0.000       0.000       0.000       0.000

  Specific indirect 64
    OBGEST
    PRGDM
    BMI
    MAGE
    SOCADV
    AFRAMF           0.001       0.001       0.001       0.001       0.001       0.001       0.001

  Specific indirect 65
    OBGEST
    BMI
    MEDUC
    CIG0
    SOCADV
    AFRAMF           0.000       0.000       0.000       0.000       0.000       0.000       0.000

  Specific indirect 66
    OBGEST
    BMI
    MAGE
    CIG0
    SOCADV
    AFRAMF           0.000       0.000       0.000       0.000       0.000       0.000       0.000

  Specific indirect 67
    OBGEST
    PRECAREM
    PAYER
    FEDUC
    SOCADV
    AFRAMF           0.000       0.000       0.000       0.000       0.000       0.000       0.000

  Specific indirect 68
    OBGEST
    PRECAREM
    PAYER
    FAGE
    SOCADV
    AFRAMF           0.000       0.000       0.000       0.000       0.000       0.000       0.000

  Specific indirect 69
    OBGEST
    PRECAREM
    MEDUC
    CIG0
    SOCADV
    AFRAMF           0.000       0.000       0.000       0.000       0.000       0.000       0.000

  Specific indirect 70
    OBGEST
    PRECAREM
    WIC
    MEDUC
    SOCADV
    AFRAMF           0.000       0.000       0.000       0.000       0.000       0.000       0.000

  Specific indirect 71
    OBGEST
    PRECAREM
    WIC
    MAGE
    SOCADV
    AFRAMF           0.000       0.000       0.000       0.000       0.000       0.000       0.000

  Specific indirect 72
    OBGEST
    PRECAREM
    MAGE
    CIG0
    SOCADV
    AFRAMF           0.000       0.000       0.000       0.000       0.000       0.000       0.000

  Specific indirect 73
    OBGEST
    PRECAREM
    BMI
    MEDUC
    SOCADV
    AFRAMF           0.000       0.000       0.000       0.000       0.000       0.000       0.000

  Specific indirect 74
    OBGEST
    PRECAREM
    BMI
    CIG0
    SOCADV
    AFRAMF           0.000       0.000       0.000       0.000       0.000       0.000       0.000

  Specific indirect 75
    OBGEST
    PRECAREM
    BMI
    MAGE
    SOCADV
    AFRAMF           0.000       0.000       0.000       0.000       0.000       0.000       0.000

  Specific indirect 76
    OBGEST
    PRGBP
    PAYER
    FEDUC
    FAGE
    SOCADV
    AFRAMF           0.000       0.000       0.000       0.000       0.000       0.000       0.000

  Specific indirect 77
    OBGEST
    PRGBP
    WIC
    MEDUC
    CIG0
    SOCADV
    AFRAMF           0.000       0.000       0.000       0.000       0.000       0.000       0.000

  Specific indirect 78
    OBGEST
    PRGBP
    WIC
    MAGE
    CIG0
    SOCADV
    AFRAMF           0.000       0.000       0.000       0.000       0.000       0.000       0.000

  Specific indirect 79
    OBGEST
    PRGBP
    BMI
    MEDUC
    CIG0
    SOCADV
    AFRAMF           0.000       0.000       0.000       0.000       0.000       0.000       0.000

  Specific indirect 80
    OBGEST
    PRGBP
    BMI
    MAGE
    CIG0
    SOCADV
    AFRAMF           0.000       0.000       0.000       0.000       0.000       0.000       0.000

  Specific indirect 81
    OBGEST
    PRGDM
    PAYER
    FEDUC
    FAGE
    SOCADV
    AFRAMF           0.000       0.000       0.000       0.000       0.000       0.000       0.000

  Specific indirect 82
    OBGEST
    PRGDM
    WIC
    MEDUC
    CIG0
    SOCADV
    AFRAMF           0.000       0.000       0.000       0.000       0.000       0.000       0.000

  Specific indirect 83
    OBGEST
    PRGDM
    WIC
    MAGE
    CIG0
    SOCADV
    AFRAMF           0.000       0.000       0.000       0.000       0.000       0.000       0.000

  Specific indirect 84
    OBGEST
    PRGDM
    BMI
    MEDUC
    CIG0
    SOCADV
    AFRAMF           0.000       0.000       0.000       0.000       0.000       0.000       0.000

  Specific indirect 85
    OBGEST
    PRGDM
    BMI
    MAGE
    CIG0
    SOCADV
    AFRAMF           0.000       0.000       0.000       0.000       0.000       0.000       0.000

  Specific indirect 86
    OBGEST
    PRECAREM
    PAYER
    FEDUC
    FAGE
    SOCADV
    AFRAMF           0.000       0.000       0.000       0.000       0.000       0.000       0.000

  Specific indirect 87
    OBGEST
    PRECAREM
    WIC
    MEDUC
    CIG0
    SOCADV
    AFRAMF           0.000       0.000       0.000       0.000       0.000       0.000       0.000

  Specific indirect 88
    OBGEST
    PRECAREM
    WIC
    MAGE
    CIG0
    SOCADV
    AFRAMF           0.000       0.000       0.000       0.000       0.000       0.000       0.000

  Specific indirect 89
    OBGEST
    PRECAREM
    BMI
    MEDUC
    CIG0
    SOCADV
    AFRAMF           0.000       0.000       0.000       0.000       0.000       0.000       0.000

  Specific indirect 90
    OBGEST
    PRECAREM
    BMI
    MAGE
    CIG0
    SOCADV
    AFRAMF           0.000       0.000       0.000       0.000       0.000       0.000       0.000


Effects from FHISP to OBGEST via SOCADV

  Sum of indirect   -0.013      -0.013      -0.013      -0.012      -0.011      -0.011      -0.011

  Specific indirect 1
    OBGEST
    SOCADV
    FHISP           -0.023      -0.021      -0.020      -0.017      -0.014      -0.013      -0.012

  Specific indirect 2
    OBGEST
    PAYER
    SOCADV
    FHISP            0.001       0.001       0.002       0.003       0.004       0.004       0.005

  Specific indirect 3
    OBGEST
    MEDUC
    SOCADV
    FHISP            0.001       0.002       0.002       0.003       0.004       0.005       0.005

  Specific indirect 4
    OBGEST
    CIG0
    SOCADV
    FHISP           -0.001      -0.001      -0.001       0.000       0.000       0.001       0.001

  Specific indirect 5
    OBGEST
    WIC
    SOCADV
    FHISP            0.000       0.000       0.001       0.002       0.003       0.003       0.003

  Specific indirect 6
    OBGEST
    PRGBP
    SOCADV
    FHISP           -0.013      -0.012      -0.012      -0.010      -0.009      -0.008      -0.008

  Specific indirect 7
    OBGEST
    PRGDM
    SOCADV
    FHISP           -0.003      -0.002      -0.002      -0.001       0.000       0.000       0.000

  Specific indirect 8
    OBGEST
    FAGE
    SOCADV
    FHISP            0.000       0.000       0.000       0.000       0.000       0.001       0.001

  Specific indirect 9
    OBGEST
    MAGE
    SOCADV
    FHISP           -0.002      -0.001      -0.001      -0.001       0.000       0.000       0.000

  Specific indirect 10
    OBGEST
    MHT
    SOCADV
    FHISP           -0.001      -0.001      -0.001      -0.001      -0.001      -0.001      -0.001

  Specific indirect 11
    OBGEST
    BMI
    SOCADV
    FHISP            0.008       0.008       0.008       0.008       0.009       0.009       0.009

  Specific indirect 12
    OBGEST
    PRECAREM
    SOCADV
    FHISP            0.000       0.000       0.000       0.000       0.000       0.000       0.000

  Specific indirect 13
    OBGEST
    PAYER
    FEDUC
    SOCADV
    FHISP            0.000       0.000       0.000       0.000       0.000       0.000       0.000

  Specific indirect 14
    OBGEST
    PAYER
    FAGE
    SOCADV
    FHISP            0.000       0.000       0.000       0.000       0.000       0.000       0.000

  Specific indirect 15
    OBGEST
    MEDUC
    CIG0
    SOCADV
    FHISP            0.000       0.000       0.000       0.000       0.000       0.000       0.000

  Specific indirect 16
    OBGEST
    WIC
    MEDUC
    SOCADV
    FHISP            0.000       0.000       0.000       0.000       0.000       0.000       0.000

  Specific indirect 17
    OBGEST
    WIC
    MAGE
    SOCADV
    FHISP            0.000       0.000       0.000       0.000       0.000       0.000       0.000

  Specific indirect 18
    OBGEST
    PRGBP
    PAYER
    SOCADV
    FHISP            0.001       0.002       0.002       0.002       0.003       0.003       0.003

  Specific indirect 19
    OBGEST
    PRGBP
    MEDUC
    SOCADV
    FHISP            0.001       0.002       0.002       0.002       0.003       0.003       0.003

  Specific indirect 20
    OBGEST
    PRGBP
    CIG0
    SOCADV
    FHISP           -0.001      -0.001      -0.001       0.000       0.000       0.000       0.000

  Specific indirect 21
    OBGEST
    PRGBP
    WIC
    SOCADV
    FHISP            0.001       0.001       0.001       0.002       0.002       0.002       0.003

  Specific indirect 22
    OBGEST
    PRGBP
    FAGE
    SOCADV
    FHISP           -0.001      -0.001      -0.001      -0.001      -0.001      -0.001       0.000

  Specific indirect 23
    OBGEST
    PRGBP
    MAGE
    SOCADV
    FHISP            0.002       0.002       0.002       0.002       0.002       0.002       0.003

  Specific indirect 24
    OBGEST
    PRGBP
    MHT
    SOCADV
    FHISP            0.000       0.000       0.000       0.000       0.000       0.000       0.000

  Specific indirect 25
    OBGEST
    PRGBP
    BMI
    SOCADV
    FHISP           -0.007      -0.006      -0.006      -0.006      -0.006      -0.006      -0.006

  Specific indirect 26
    OBGEST
    PRGDM
    PAYER
    SOCADV
    FHISP            0.000       0.000       0.000       0.000       0.001       0.001       0.001

  Specific indirect 27
    OBGEST
    PRGDM
    MEDUC
    SOCADV
    FHISP           -0.001       0.000       0.000       0.000       0.000       0.000       0.001

  Specific indirect 28
    OBGEST
    PRGDM
    CIG0
    SOCADV
    FHISP           -0.001      -0.001      -0.001      -0.001      -0.001      -0.001      -0.001

  Specific indirect 29
    OBGEST
    PRGDM
    WIC
    SOCADV
    FHISP           -0.001       0.000       0.000       0.000       0.000       0.000       0.000

  Specific indirect 30
    OBGEST
    PRGDM
    FAGE
    SOCADV
    FHISP            0.000       0.000       0.000       0.000       0.000       0.000       0.000

  Specific indirect 31
    OBGEST
    PRGDM
    MAGE
    SOCADV
    FHISP            0.003       0.003       0.003       0.003       0.004       0.004       0.004

  Specific indirect 32
    OBGEST
    PRGDM
    MHT
    SOCADV
    FHISP            0.000       0.000       0.000       0.000       0.000       0.000       0.000

  Specific indirect 33
    OBGEST
    PRGDM
    BMI
    SOCADV
    FHISP           -0.003      -0.003      -0.003      -0.003      -0.003      -0.003      -0.003

  Specific indirect 34
    OBGEST
    MAGE
    CIG0
    SOCADV
    FHISP            0.000       0.000       0.000       0.000       0.000       0.000       0.000

  Specific indirect 35
    OBGEST
    BMI
    MEDUC
    SOCADV
    FHISP           -0.003      -0.003      -0.003      -0.003      -0.003      -0.002      -0.002

  Specific indirect 36
    OBGEST
    BMI
    CIG0
    SOCADV
    FHISP            0.000       0.000       0.000       0.000       0.000       0.000       0.000

  Specific indirect 37
    OBGEST
    BMI
    MAGE
    SOCADV
    FHISP           -0.003      -0.003      -0.003      -0.002      -0.002      -0.002      -0.002

  Specific indirect 38
    OBGEST
    PRECAREM
    PAYER
    SOCADV
    FHISP            0.001       0.001       0.001       0.001       0.001       0.001       0.001

  Specific indirect 39
    OBGEST
    PRECAREM
    MEDUC
    SOCADV
    FHISP            0.000       0.000       0.000       0.000       0.000       0.001       0.001

  Specific indirect 40
    OBGEST
    PRECAREM
    CIG0
    SOCADV
    FHISP            0.000       0.000       0.000       0.000       0.000       0.000       0.000

  Specific indirect 41
    OBGEST
    PRECAREM
    WIC
    SOCADV
    FHISP           -0.001       0.000       0.000       0.000       0.000       0.000       0.000

  Specific indirect 42
    OBGEST
    PRECAREM
    MAGE
    SOCADV
    FHISP            0.000       0.000       0.000       0.000       0.000       0.000       0.000

  Specific indirect 43
    OBGEST
    PRECAREM
    BMI
    SOCADV
    FHISP            0.000       0.000       0.000       0.000       0.000       0.000       0.000

  Specific indirect 44
    OBGEST
    PAYER
    FEDUC
    FAGE
    SOCADV
    FHISP            0.000       0.000       0.000       0.000       0.000       0.000       0.000

  Specific indirect 45
    OBGEST
    WIC
    MEDUC
    CIG0
    SOCADV
    FHISP            0.000       0.000       0.000       0.000       0.000       0.000       0.000

  Specific indirect 46
    OBGEST
    WIC
    MAGE
    CIG0
    SOCADV
    FHISP            0.000       0.000       0.000       0.000       0.000       0.000       0.000

  Specific indirect 47
    OBGEST
    PRGBP
    PAYER
    FEDUC
    SOCADV
    FHISP            0.000       0.000       0.000       0.000       0.000       0.000       0.000

  Specific indirect 48
    OBGEST
    PRGBP
    PAYER
    FAGE
    SOCADV
    FHISP            0.000       0.000       0.000       0.000       0.000       0.000       0.000

  Specific indirect 49
    OBGEST
    PRGBP
    MEDUC
    CIG0
    SOCADV
    FHISP            0.000       0.000       0.000       0.000       0.000       0.000       0.000

  Specific indirect 50
    OBGEST
    PRGBP
    WIC
    MEDUC
    SOCADV
    FHISP            0.000       0.000       0.000       0.000       0.000       0.000       0.000

  Specific indirect 51
    OBGEST
    PRGBP
    WIC
    MAGE
    SOCADV
    FHISP            0.000       0.000       0.000       0.000       0.000       0.000       0.000

  Specific indirect 52
    OBGEST
    PRGBP
    MAGE
    CIG0
    SOCADV
    FHISP            0.000       0.000       0.000       0.000       0.000       0.000       0.000

  Specific indirect 53
    OBGEST
    PRGBP
    BMI
    MEDUC
    SOCADV
    FHISP            0.002       0.002       0.002       0.002       0.002       0.002       0.002

  Specific indirect 54
    OBGEST
    PRGBP
    BMI
    CIG0
    SOCADV
    FHISP            0.000       0.000       0.000       0.000       0.000       0.000       0.000

  Specific indirect 55
    OBGEST
    PRGBP
    BMI
    MAGE
    SOCADV
    FHISP            0.002       0.002       0.002       0.002       0.002       0.002       0.002

  Specific indirect 56
    OBGEST
    PRGDM
    PAYER
    FEDUC
    SOCADV
    FHISP            0.000       0.000       0.000       0.000       0.000       0.000       0.000

  Specific indirect 57
    OBGEST
    PRGDM
    PAYER
    FAGE
    SOCADV
    FHISP            0.000       0.000       0.000       0.000       0.000       0.000       0.000

  Specific indirect 58
    OBGEST
    PRGDM
    MEDUC
    CIG0
    SOCADV
    FHISP            0.000       0.000       0.000       0.000       0.000       0.000       0.000

  Specific indirect 59
    OBGEST
    PRGDM
    WIC
    MEDUC
    SOCADV
    FHISP            0.000       0.000       0.000       0.000       0.000       0.000       0.000

  Specific indirect 60
    OBGEST
    PRGDM
    WIC
    MAGE
    SOCADV
    FHISP            0.000       0.000       0.000       0.000       0.000       0.000       0.000

  Specific indirect 61
    OBGEST
    PRGDM
    MAGE
    CIG0
    SOCADV
    FHISP            0.000       0.000       0.000       0.000       0.000       0.000       0.000

  Specific indirect 62
    OBGEST
    PRGDM
    BMI
    MEDUC
    SOCADV
    FHISP            0.001       0.001       0.001       0.001       0.001       0.001       0.001

  Specific indirect 63
    OBGEST
    PRGDM
    BMI
    CIG0
    SOCADV
    FHISP            0.000       0.000       0.000       0.000       0.000       0.000       0.000

  Specific indirect 64
    OBGEST
    PRGDM
    BMI
    MAGE
    SOCADV
    FHISP            0.001       0.001       0.001       0.001       0.001       0.001       0.001

  Specific indirect 65
    OBGEST
    BMI
    MEDUC
    CIG0
    SOCADV
    FHISP            0.000       0.000       0.000       0.000       0.000       0.000       0.000

  Specific indirect 66
    OBGEST
    BMI
    MAGE
    CIG0
    SOCADV
    FHISP            0.000       0.000       0.000       0.000       0.000       0.000       0.000

  Specific indirect 67
    OBGEST
    PRECAREM
    PAYER
    FEDUC
    SOCADV
    FHISP            0.000       0.000       0.000       0.000       0.000       0.000       0.000

  Specific indirect 68
    OBGEST
    PRECAREM
    PAYER
    FAGE
    SOCADV
    FHISP            0.000       0.000       0.000       0.000       0.000       0.000       0.000

  Specific indirect 69
    OBGEST
    PRECAREM
    MEDUC
    CIG0
    SOCADV
    FHISP            0.000       0.000       0.000       0.000       0.000       0.000       0.000

  Specific indirect 70
    OBGEST
    PRECAREM
    WIC
    MEDUC
    SOCADV
    FHISP            0.000       0.000       0.000       0.000       0.000       0.000       0.000

  Specific indirect 71
    OBGEST
    PRECAREM
    WIC
    MAGE
    SOCADV
    FHISP            0.000       0.000       0.000       0.000       0.000       0.000       0.000

  Specific indirect 72
    OBGEST
    PRECAREM
    MAGE
    CIG0
    SOCADV
    FHISP            0.000       0.000       0.000       0.000       0.000       0.000       0.000

  Specific indirect 73
    OBGEST
    PRECAREM
    BMI
    MEDUC
    SOCADV
    FHISP            0.000       0.000       0.000       0.000       0.000       0.000       0.000

  Specific indirect 74
    OBGEST
    PRECAREM
    BMI
    CIG0
    SOCADV
    FHISP            0.000       0.000       0.000       0.000       0.000       0.000       0.000

  Specific indirect 75
    OBGEST
    PRECAREM
    BMI
    MAGE
    SOCADV
    FHISP            0.000       0.000       0.000       0.000       0.000       0.000       0.000

  Specific indirect 76
    OBGEST
    PRGBP
    PAYER
    FEDUC
    FAGE
    SOCADV
    FHISP            0.000       0.000       0.000       0.000       0.000       0.000       0.000

  Specific indirect 77
    OBGEST
    PRGBP
    WIC
    MEDUC
    CIG0
    SOCADV
    FHISP            0.000       0.000       0.000       0.000       0.000       0.000       0.000

  Specific indirect 78
    OBGEST
    PRGBP
    WIC
    MAGE
    CIG0
    SOCADV
    FHISP            0.000       0.000       0.000       0.000       0.000       0.000       0.000

  Specific indirect 79
    OBGEST
    PRGBP
    BMI
    MEDUC
    CIG0
    SOCADV
    FHISP            0.000       0.000       0.000       0.000       0.000       0.000       0.000

  Specific indirect 80
    OBGEST
    PRGBP
    BMI
    MAGE
    CIG0
    SOCADV
    FHISP            0.000       0.000       0.000       0.000       0.000       0.000       0.000

  Specific indirect 81
    OBGEST
    PRGDM
    PAYER
    FEDUC
    FAGE
    SOCADV
    FHISP            0.000       0.000       0.000       0.000       0.000       0.000       0.000

  Specific indirect 82
    OBGEST
    PRGDM
    WIC
    MEDUC
    CIG0
    SOCADV
    FHISP            0.000       0.000       0.000       0.000       0.000       0.000       0.000

  Specific indirect 83
    OBGEST
    PRGDM
    WIC
    MAGE
    CIG0
    SOCADV
    FHISP            0.000       0.000       0.000       0.000       0.000       0.000       0.000

  Specific indirect 84
    OBGEST
    PRGDM
    BMI
    MEDUC
    CIG0
    SOCADV
    FHISP            0.000       0.000       0.000       0.000       0.000       0.000       0.000

  Specific indirect 85
    OBGEST
    PRGDM
    BMI
    MAGE
    CIG0
    SOCADV
    FHISP            0.000       0.000       0.000       0.000       0.000       0.000       0.000

  Specific indirect 86
    OBGEST
    PRECAREM
    PAYER
    FEDUC
    FAGE
    SOCADV
    FHISP            0.000       0.000       0.000       0.000       0.000       0.000       0.000

  Specific indirect 87
    OBGEST
    PRECAREM
    WIC
    MEDUC
    CIG0
    SOCADV
    FHISP            0.000       0.000       0.000       0.000       0.000       0.000       0.000

  Specific indirect 88
    OBGEST
    PRECAREM
    WIC
    MAGE
    CIG0
    SOCADV
    FHISP            0.000       0.000       0.000       0.000       0.000       0.000       0.000

  Specific indirect 89
    OBGEST
    PRECAREM
    BMI
    MEDUC
    CIG0
    SOCADV
    FHISP            0.000       0.000       0.000       0.000       0.000       0.000       0.000

  Specific indirect 90
    OBGEST
    PRECAREM
    BMI
    MAGE
    CIG0
    SOCADV
    FHISP            0.000       0.000       0.000       0.000       0.000       0.000       0.000


Effects from OTHF to OBGEST via SOCADV

  Sum of indirect    0.000       0.000       0.000       0.000       0.000       0.001       0.001

  Specific indirect 1
    OBGEST
    SOCADV
    OTHF             0.000       0.000       0.000       0.000       0.001       0.001       0.001

  Specific indirect 2
    OBGEST
    PAYER
    SOCADV
    OTHF             0.000       0.000       0.000       0.000       0.000       0.000       0.000

  Specific indirect 3
    OBGEST
    MEDUC
    SOCADV
    OTHF             0.000       0.000       0.000       0.000       0.000       0.000       0.000

  Specific indirect 4
    OBGEST
    CIG0
    SOCADV
    OTHF             0.000       0.000       0.000       0.000       0.000       0.000       0.000

  Specific indirect 5
    OBGEST
    WIC
    SOCADV
    OTHF             0.000       0.000       0.000       0.000       0.000       0.000       0.000

  Specific indirect 6
    OBGEST
    PRGBP
    SOCADV
    OTHF             0.000       0.000       0.000       0.000       0.000       0.000       0.001

  Specific indirect 7
    OBGEST
    PRGDM
    SOCADV
    OTHF             0.000       0.000       0.000       0.000       0.000       0.000       0.000

  Specific indirect 8
    OBGEST
    FAGE
    SOCADV
    OTHF             0.000       0.000       0.000       0.000       0.000       0.000       0.000

  Specific indirect 9
    OBGEST
    MAGE
    SOCADV
    OTHF             0.000       0.000       0.000       0.000       0.000       0.000       0.000

  Specific indirect 10
    OBGEST
    MHT
    SOCADV
    OTHF             0.000       0.000       0.000       0.000       0.000       0.000       0.000

  Specific indirect 11
    OBGEST
    BMI
    SOCADV
    OTHF             0.000       0.000       0.000       0.000       0.000       0.000       0.000

  Specific indirect 12
    OBGEST
    PRECAREM
    SOCADV
    OTHF             0.000       0.000       0.000       0.000       0.000       0.000       0.000

  Specific indirect 13
    OBGEST
    PAYER
    FEDUC
    SOCADV
    OTHF             0.000       0.000       0.000       0.000       0.000       0.000       0.000

  Specific indirect 14
    OBGEST
    PAYER
    FAGE
    SOCADV
    OTHF             0.000       0.000       0.000       0.000       0.000       0.000       0.000

  Specific indirect 15
    OBGEST
    MEDUC
    CIG0
    SOCADV
    OTHF             0.000       0.000       0.000       0.000       0.000       0.000       0.000

  Specific indirect 16
    OBGEST
    WIC
    MEDUC
    SOCADV
    OTHF             0.000       0.000       0.000       0.000       0.000       0.000       0.000

  Specific indirect 17
    OBGEST
    WIC
    MAGE
    SOCADV
    OTHF             0.000       0.000       0.000       0.000       0.000       0.000       0.000

  Specific indirect 18
    OBGEST
    PRGBP
    PAYER
    SOCADV
    OTHF             0.000       0.000       0.000       0.000       0.000       0.000       0.000

  Specific indirect 19
    OBGEST
    PRGBP
    MEDUC
    SOCADV
    OTHF             0.000       0.000       0.000       0.000       0.000       0.000       0.000

  Specific indirect 20
    OBGEST
    PRGBP
    CIG0
    SOCADV
    OTHF             0.000       0.000       0.000       0.000       0.000       0.000       0.000

  Specific indirect 21
    OBGEST
    PRGBP
    WIC
    SOCADV
    OTHF             0.000       0.000       0.000       0.000       0.000       0.000       0.000

  Specific indirect 22
    OBGEST
    PRGBP
    FAGE
    SOCADV
    OTHF             0.000       0.000       0.000       0.000       0.000       0.000       0.000

  Specific indirect 23
    OBGEST
    PRGBP
    MAGE
    SOCADV
    OTHF             0.000       0.000       0.000       0.000       0.000       0.000       0.000

  Specific indirect 24
    OBGEST
    PRGBP
    MHT
    SOCADV
    OTHF             0.000       0.000       0.000       0.000       0.000       0.000       0.000

  Specific indirect 25
    OBGEST
    PRGBP
    BMI
    SOCADV
    OTHF             0.000       0.000       0.000       0.000       0.000       0.000       0.000

  Specific indirect 26
    OBGEST
    PRGDM
    PAYER
    SOCADV
    OTHF             0.000       0.000       0.000       0.000       0.000       0.000       0.000

  Specific indirect 27
    OBGEST
    PRGDM
    MEDUC
    SOCADV
    OTHF             0.000       0.000       0.000       0.000       0.000       0.000       0.000

  Specific indirect 28
    OBGEST
    PRGDM
    CIG0
    SOCADV
    OTHF             0.000       0.000       0.000       0.000       0.000       0.000       0.000

  Specific indirect 29
    OBGEST
    PRGDM
    WIC
    SOCADV
    OTHF             0.000       0.000       0.000       0.000       0.000       0.000       0.000

  Specific indirect 30
    OBGEST
    PRGDM
    FAGE
    SOCADV
    OTHF             0.000       0.000       0.000       0.000       0.000       0.000       0.000

  Specific indirect 31
    OBGEST
    PRGDM
    MAGE
    SOCADV
    OTHF             0.000       0.000       0.000       0.000       0.000       0.000       0.000

  Specific indirect 32
    OBGEST
    PRGDM
    MHT
    SOCADV
    OTHF             0.000       0.000       0.000       0.000       0.000       0.000       0.000

  Specific indirect 33
    OBGEST
    PRGDM
    BMI
    SOCADV
    OTHF             0.000       0.000       0.000       0.000       0.000       0.000       0.000

  Specific indirect 34
    OBGEST
    MAGE
    CIG0
    SOCADV
    OTHF             0.000       0.000       0.000       0.000       0.000       0.000       0.000

  Specific indirect 35
    OBGEST
    BMI
    MEDUC
    SOCADV
    OTHF             0.000       0.000       0.000       0.000       0.000       0.000       0.000

  Specific indirect 36
    OBGEST
    BMI
    CIG0
    SOCADV
    OTHF             0.000       0.000       0.000       0.000       0.000       0.000       0.000

  Specific indirect 37
    OBGEST
    BMI
    MAGE
    SOCADV
    OTHF             0.000       0.000       0.000       0.000       0.000       0.000       0.000

  Specific indirect 38
    OBGEST
    PRECAREM
    PAYER
    SOCADV
    OTHF             0.000       0.000       0.000       0.000       0.000       0.000       0.000

  Specific indirect 39
    OBGEST
    PRECAREM
    MEDUC
    SOCADV
    OTHF             0.000       0.000       0.000       0.000       0.000       0.000       0.000

  Specific indirect 40
    OBGEST
    PRECAREM
    CIG0
    SOCADV
    OTHF             0.000       0.000       0.000       0.000       0.000       0.000       0.000

  Specific indirect 41
    OBGEST
    PRECAREM
    WIC
    SOCADV
    OTHF             0.000       0.000       0.000       0.000       0.000       0.000       0.000

  Specific indirect 42
    OBGEST
    PRECAREM
    MAGE
    SOCADV
    OTHF             0.000       0.000       0.000       0.000       0.000       0.000       0.000

  Specific indirect 43
    OBGEST
    PRECAREM
    BMI
    SOCADV
    OTHF             0.000       0.000       0.000       0.000       0.000       0.000       0.000

  Specific indirect 44
    OBGEST
    PAYER
    FEDUC
    FAGE
    SOCADV
    OTHF             0.000       0.000       0.000       0.000       0.000       0.000       0.000

  Specific indirect 45
    OBGEST
    WIC
    MEDUC
    CIG0
    SOCADV
    OTHF             0.000       0.000       0.000       0.000       0.000       0.000       0.000

  Specific indirect 46
    OBGEST
    WIC
    MAGE
    CIG0
    SOCADV
    OTHF             0.000       0.000       0.000       0.000       0.000       0.000       0.000

  Specific indirect 47
    OBGEST
    PRGBP
    PAYER
    FEDUC
    SOCADV
    OTHF             0.000       0.000       0.000       0.000       0.000       0.000       0.000

  Specific indirect 48
    OBGEST
    PRGBP
    PAYER
    FAGE
    SOCADV
    OTHF             0.000       0.000       0.000       0.000       0.000       0.000       0.000

  Specific indirect 49
    OBGEST
    PRGBP
    MEDUC
    CIG0
    SOCADV
    OTHF             0.000       0.000       0.000       0.000       0.000       0.000       0.000

  Specific indirect 50
    OBGEST
    PRGBP
    WIC
    MEDUC
    SOCADV
    OTHF             0.000       0.000       0.000       0.000       0.000       0.000       0.000

  Specific indirect 51
    OBGEST
    PRGBP
    WIC
    MAGE
    SOCADV
    OTHF             0.000       0.000       0.000       0.000       0.000       0.000       0.000

  Specific indirect 52
    OBGEST
    PRGBP
    MAGE
    CIG0
    SOCADV
    OTHF             0.000       0.000       0.000       0.000       0.000       0.000       0.000

  Specific indirect 53
    OBGEST
    PRGBP
    BMI
    MEDUC
    SOCADV
    OTHF             0.000       0.000       0.000       0.000       0.000       0.000       0.000

  Specific indirect 54
    OBGEST
    PRGBP
    BMI
    CIG0
    SOCADV
    OTHF             0.000       0.000       0.000       0.000       0.000       0.000       0.000

  Specific indirect 55
    OBGEST
    PRGBP
    BMI
    MAGE
    SOCADV
    OTHF             0.000       0.000       0.000       0.000       0.000       0.000       0.000

  Specific indirect 56
    OBGEST
    PRGDM
    PAYER
    FEDUC
    SOCADV
    OTHF             0.000       0.000       0.000       0.000       0.000       0.000       0.000

  Specific indirect 57
    OBGEST
    PRGDM
    PAYER
    FAGE
    SOCADV
    OTHF             0.000       0.000       0.000       0.000       0.000       0.000       0.000

  Specific indirect 58
    OBGEST
    PRGDM
    MEDUC
    CIG0
    SOCADV
    OTHF             0.000       0.000       0.000       0.000       0.000       0.000       0.000

  Specific indirect 59
    OBGEST
    PRGDM
    WIC
    MEDUC
    SOCADV
    OTHF             0.000       0.000       0.000       0.000       0.000       0.000       0.000

  Specific indirect 60
    OBGEST
    PRGDM
    WIC
    MAGE
    SOCADV
    OTHF             0.000       0.000       0.000       0.000       0.000       0.000       0.000

  Specific indirect 61
    OBGEST
    PRGDM
    MAGE
    CIG0
    SOCADV
    OTHF             0.000       0.000       0.000       0.000       0.000       0.000       0.000

  Specific indirect 62
    OBGEST
    PRGDM
    BMI
    MEDUC
    SOCADV
    OTHF             0.000       0.000       0.000       0.000       0.000       0.000       0.000

  Specific indirect 63
    OBGEST
    PRGDM
    BMI
    CIG0
    SOCADV
    OTHF             0.000       0.000       0.000       0.000       0.000       0.000       0.000

  Specific indirect 64
    OBGEST
    PRGDM
    BMI
    MAGE
    SOCADV
    OTHF             0.000       0.000       0.000       0.000       0.000       0.000       0.000

  Specific indirect 65
    OBGEST
    BMI
    MEDUC
    CIG0
    SOCADV
    OTHF             0.000       0.000       0.000       0.000       0.000       0.000       0.000

  Specific indirect 66
    OBGEST
    BMI
    MAGE
    CIG0
    SOCADV
    OTHF             0.000       0.000       0.000       0.000       0.000       0.000       0.000

  Specific indirect 67
    OBGEST
    PRECAREM
    PAYER
    FEDUC
    SOCADV
    OTHF             0.000       0.000       0.000       0.000       0.000       0.000       0.000

  Specific indirect 68
    OBGEST
    PRECAREM
    PAYER
    FAGE
    SOCADV
    OTHF             0.000       0.000       0.000       0.000       0.000       0.000       0.000

  Specific indirect 69
    OBGEST
    PRECAREM
    MEDUC
    CIG0
    SOCADV
    OTHF             0.000       0.000       0.000       0.000       0.000       0.000       0.000

  Specific indirect 70
    OBGEST
    PRECAREM
    WIC
    MEDUC
    SOCADV
    OTHF             0.000       0.000       0.000       0.000       0.000       0.000       0.000

  Specific indirect 71
    OBGEST
    PRECAREM
    WIC
    MAGE
    SOCADV
    OTHF             0.000       0.000       0.000       0.000       0.000       0.000       0.000

  Specific indirect 72
    OBGEST
    PRECAREM
    MAGE
    CIG0
    SOCADV
    OTHF             0.000       0.000       0.000       0.000       0.000       0.000       0.000

  Specific indirect 73
    OBGEST
    PRECAREM
    BMI
    MEDUC
    SOCADV
    OTHF             0.000       0.000       0.000       0.000       0.000       0.000       0.000

  Specific indirect 74
    OBGEST
    PRECAREM
    BMI
    CIG0
    SOCADV
    OTHF             0.000       0.000       0.000       0.000       0.000       0.000       0.000

  Specific indirect 75
    OBGEST
    PRECAREM
    BMI
    MAGE
    SOCADV
    OTHF             0.000       0.000       0.000       0.000       0.000       0.000       0.000

  Specific indirect 76
    OBGEST
    PRGBP
    PAYER
    FEDUC
    FAGE
    SOCADV
    OTHF             0.000       0.000       0.000       0.000       0.000       0.000       0.000

  Specific indirect 77
    OBGEST
    PRGBP
    WIC
    MEDUC
    CIG0
    SOCADV
    OTHF             0.000       0.000       0.000       0.000       0.000       0.000       0.000

  Specific indirect 78
    OBGEST
    PRGBP
    WIC
    MAGE
    CIG0
    SOCADV
    OTHF             0.000       0.000       0.000       0.000       0.000       0.000       0.000

  Specific indirect 79
    OBGEST
    PRGBP
    BMI
    MEDUC
    CIG0
    SOCADV
    OTHF             0.000       0.000       0.000       0.000       0.000       0.000       0.000

  Specific indirect 80
    OBGEST
    PRGBP
    BMI
    MAGE
    CIG0
    SOCADV
    OTHF             0.000       0.000       0.000       0.000       0.000       0.000       0.000

  Specific indirect 81
    OBGEST
    PRGDM
    PAYER
    FEDUC
    FAGE
    SOCADV
    OTHF             0.000       0.000       0.000       0.000       0.000       0.000       0.000

  Specific indirect 82
    OBGEST
    PRGDM
    WIC
    MEDUC
    CIG0
    SOCADV
    OTHF             0.000       0.000       0.000       0.000       0.000       0.000       0.000

  Specific indirect 83
    OBGEST
    PRGDM
    WIC
    MAGE
    CIG0
    SOCADV
    OTHF             0.000       0.000       0.000       0.000       0.000       0.000       0.000

  Specific indirect 84
    OBGEST
    PRGDM
    BMI
    MEDUC
    CIG0
    SOCADV
    OTHF             0.000       0.000       0.000       0.000       0.000       0.000       0.000

  Specific indirect 85
    OBGEST
    PRGDM
    BMI
    MAGE
    CIG0
    SOCADV
    OTHF             0.000       0.000       0.000       0.000       0.000       0.000       0.000

  Specific indirect 86
    OBGEST
    PRECAREM
    PAYER
    FEDUC
    FAGE
    SOCADV
    OTHF             0.000       0.000       0.000       0.000       0.000       0.000       0.000

  Specific indirect 87
    OBGEST
    PRECAREM
    WIC
    MEDUC
    CIG0
    SOCADV
    OTHF             0.000       0.000       0.000       0.000       0.000       0.000       0.000

  Specific indirect 88
    OBGEST
    PRECAREM
    WIC
    MAGE
    CIG0
    SOCADV
    OTHF             0.000       0.000       0.000       0.000       0.000       0.000       0.000

  Specific indirect 89
    OBGEST
    PRECAREM
    BMI
    MEDUC
    CIG0
    SOCADV
    OTHF             0.000       0.000       0.000       0.000       0.000       0.000       0.000

  Specific indirect 90
    OBGEST
    PRECAREM
    BMI
    MAGE
    CIG0
    SOCADV
    OTHF             0.000       0.000       0.000       0.000       0.000       0.000       0.000


Effects from CIG0 to OBGEST via SOCADV

  Sum of indirect    0.000       0.000       0.000       0.000       0.000       0.000       0.000


Effects from MEDUC to OBGEST via SOCADV

  Sum of indirect    0.000       0.000       0.000       0.000       0.000       0.000       0.000


Effects from FEDUC to OBGEST via SOCADV

  Sum of indirect    0.000       0.000       0.000       0.000       0.000       0.000       0.000


Effects from FAGE to OBGEST via SOCADV

  Sum of indirect    0.000       0.000       0.000       0.000       0.000       0.000       0.000


Effects from MHT to OBGEST via SOCADV

  Sum of indirect    0.000       0.000       0.000       0.000       0.000       0.000       0.000


Effects from BMI to OBGEST via SOCADV

  Sum of indirect    0.000       0.000       0.000       0.000       0.000       0.000       0.000


TECHNICAL 1 OUTPUT


     PARAMETER SPECIFICATION


           TAU
              FEDUC$1       FEDUC$2       FEDUC$3       FEDUC$4       FEDUC$5
              ________      ________      ________      ________      ________
                  171           172           173           174           175


           TAU
              PAYER$1       MEDUC$1       MEDUC$2       MEDUC$3       MEDUC$4
              ________      ________      ________      ________      ________
                  176           177           178           179           180


           TAU
              MEDUC$5       CIG0$1        WIC$1         PRGBP$1       PRGDM$1
              ________      ________      ________      ________      ________
                  181           182           183           184           185


           NU
              FEDUC         PAYER         MEDUC         CIG0          WIC
              ________      ________      ________      ________      ________
                    0             0             0             0             0


           NU
              PRGBP         PRGDM         FAGE          MAGE          MHT
              ________      ________      ________      ________      ________
                    0             0             0             0             0


           NU
              BMI           PRECAREM      OBGEST        BWT           AFRAMF
              ________      ________      ________      ________      ________
                    0             0             0             0             0


           NU
              FHISP         OTHF          AFRAMM        MHISP         OTHM
              ________      ________      ________      ________      ________
                    0             0             0             0             0


           NU
              SEXINF
              ________
                    0


           LAMBDA
              SOCADV        FEDUC         PAYER         MEDUC         CIG0
              ________      ________      ________      ________      ________
 FEDUC              0             0             0             0             0
 PAYER              0             0             0             0             0
 MEDUC              0             0             0             0             0
 CIG0               0             0             0             0             0
 WIC                0             0             0             0             0
 PRGBP              0             0             0             0             0
 PRGDM              0             0             0             0             0
 FAGE               0             0             0             0             0
 MAGE               0             0             0             0             0
 MHT                0             0             0             0             0
 BMI                0             0             0             0             0
 PRECAREM           0             0             0             0             0
 OBGEST             0             0             0             0             0
 BWT                0             0             0             0             0
 AFRAMF             0             0             0             0             0
 FHISP              0             0             0             0             0
 OTHF               0             0             0             0             0
 AFRAMM             0             0             0             0             0
 MHISP              0             0             0             0             0
 OTHM               0             0             0             0             0
 SEXINF             0             0             0             0             0


           LAMBDA
              WIC           PRGBP         PRGDM         FAGE          MAGE
              ________      ________      ________      ________      ________
 FEDUC              0             0             0             0             0
 PAYER              0             0             0             0             0
 MEDUC              0             0             0             0             0
 CIG0               0             0             0             0             0
 WIC                0             0             0             0             0
 PRGBP              0             0             0             0             0
 PRGDM              0             0             0             0             0
 FAGE               0             0             0             0             0
 MAGE               0             0             0             0             0
 MHT                0             0             0             0             0
 BMI                0             0             0             0             0
 PRECAREM           0             0             0             0             0
 OBGEST             0             0             0             0             0
 BWT                0             0             0             0             0
 AFRAMF             0             0             0             0             0
 FHISP              0             0             0             0             0
 OTHF               0             0             0             0             0
 AFRAMM             0             0             0             0             0
 MHISP              0             0             0             0             0
 OTHM               0             0             0             0             0
 SEXINF             0             0             0             0             0


           LAMBDA
              MHT           BMI           PRECAREM      OBGEST        BWT
              ________      ________      ________      ________      ________
 FEDUC              0             0             0             0             0
 PAYER              0             0             0             0             0
 MEDUC              0             0             0             0             0
 CIG0               0             0             0             0             0
 WIC                0             0             0             0             0
 PRGBP              0             0             0             0             0
 PRGDM              0             0             0             0             0
 FAGE               0             0             0             0             0
 MAGE               0             0             0             0             0
 MHT                0             0             0             0             0
 BMI                0             0             0             0             0
 PRECAREM           0             0             0             0             0
 OBGEST             0             0             0             0             0
 BWT                0             0             0             0             0
 AFRAMF             0             0             0             0             0
 FHISP              0             0             0             0             0
 OTHF               0             0             0             0             0
 AFRAMM             0             0             0             0             0
 MHISP              0             0             0             0             0
 OTHM               0             0             0             0             0
 SEXINF             0             0             0             0             0


           LAMBDA
              AFRAMF        FHISP         OTHF          AFRAMM        MHISP
              ________      ________      ________      ________      ________
 FEDUC              0             0             0             0             0
 PAYER              0             0             0             0             0
 MEDUC              0             0             0             0             0
 CIG0               0             0             0             0             0
 WIC                0             0             0             0             0
 PRGBP              0             0             0             0             0
 PRGDM              0             0             0             0             0
 FAGE               0             0             0             0             0
 MAGE               0             0             0             0             0
 MHT                0             0             0             0             0
 BMI                0             0             0             0             0
 PRECAREM           0             0             0             0             0
 OBGEST             0             0             0             0             0
 BWT                0             0             0             0             0
 AFRAMF             0             0             0             0             0
 FHISP              0             0             0             0             0
 OTHF               0             0             0             0             0
 AFRAMM             0             0             0             0             0
 MHISP              0             0             0             0             0
 OTHM               0             0             0             0             0
 SEXINF             0             0             0             0             0


           LAMBDA
              OTHM          SEXINF
              ________      ________
 FEDUC              0             0
 PAYER              0             0
 MEDUC              0             0
 CIG0               0             0
 WIC                0             0
 PRGBP              0             0
 PRGDM              0             0
 FAGE               0             0
 MAGE               0             0
 MHT                0             0
 BMI                0             0
 PRECAREM           0             0
 OBGEST             0             0
 BWT                0             0
 AFRAMF             0             0
 FHISP              0             0
 OTHF               0             0
 AFRAMM             0             0
 MHISP              0             0
 OTHM               0             0
 SEXINF             0             0


           THETA
              FEDUC         PAYER         MEDUC         CIG0          WIC
              ________      ________      ________      ________      ________
 FEDUC              0
 PAYER              0             0
 MEDUC              0             0             0
 CIG0               0             0             0             0
 WIC                0             0             0             0             0
 PRGBP              0             0             0             0             0
 PRGDM              0             0             0             0             0
 FAGE               0             0             0             0             0
 MAGE               0             0             0             0             0
 MHT                0             0             0             0             0
 BMI                0             0             0             0             0
 PRECAREM           0             0             0             0             0
 OBGEST             0             0             0             0             0
 BWT                0             0             0             0             0
 AFRAMF             0             0             0             0             0
 FHISP              0             0             0             0             0
 OTHF               0             0             0             0             0
 AFRAMM             0             0             0             0             0
 MHISP              0             0             0             0             0
 OTHM               0             0             0             0             0
 SEXINF             0             0             0             0             0


           THETA
              PRGBP         PRGDM         FAGE          MAGE          MHT
              ________      ________      ________      ________      ________
 PRGBP              0
 PRGDM              0             0
 FAGE               0             0             0
 MAGE               0             0             0             0
 MHT                0             0             0             0             0
 BMI                0             0             0             0             0
 PRECAREM           0             0             0             0             0
 OBGEST             0             0             0             0             0
 BWT                0             0             0             0             0
 AFRAMF             0             0             0             0             0
 FHISP              0             0             0             0             0
 OTHF               0             0             0             0             0
 AFRAMM             0             0             0             0             0
 MHISP              0             0             0             0             0
 OTHM               0             0             0             0             0
 SEXINF             0             0             0             0             0


           THETA
              BMI           PRECAREM      OBGEST        BWT           AFRAMF
              ________      ________      ________      ________      ________
 BMI                0
 PRECAREM           0             0
 OBGEST             0             0             0
 BWT                0             0             0             0
 AFRAMF             0             0             0             0             0
 FHISP              0             0             0             0             0
 OTHF               0             0             0             0             0
 AFRAMM             0             0             0             0             0
 MHISP              0             0             0             0             0
 OTHM               0             0             0             0             0
 SEXINF             0             0             0             0             0


           THETA
              FHISP         OTHF          AFRAMM        MHISP         OTHM
              ________      ________      ________      ________      ________
 FHISP              0
 OTHF               0             0
 AFRAMM             0             0             0
 MHISP              0             0             0             0
 OTHM               0             0             0             0             0
 SEXINF             0             0             0             0             0


           THETA
              SEXINF
              ________
 SEXINF             0


           ALPHA
              SOCADV        FEDUC         PAYER         MEDUC         CIG0
              ________      ________      ________      ________      ________
                    0             0             0             0             0


           ALPHA
              WIC           PRGBP         PRGDM         FAGE          MAGE
              ________      ________      ________      ________      ________
                    0             0             0             1             2


           ALPHA
              MHT           BMI           PRECAREM      OBGEST        BWT
              ________      ________      ________      ________      ________
                    3             4             5             6             7


           ALPHA
              AFRAMF        FHISP         OTHF          AFRAMM        MHISP
              ________      ________      ________      ________      ________
                    0             0             0             0             0


           ALPHA
              OTHM          SEXINF
              ________      ________
                    0             0


           BETA
              SOCADV        FEDUC         PAYER         MEDUC         CIG0
              ________      ________      ________      ________      ________
 SOCADV             0             0             0             0             0
 FEDUC             14             0             0             0             0
 PAYER             19            20             0             0             0
 MEDUC             28             0             0             0            29
 CIG0              33             0             0             0             0
 WIC               40             0             0            41             0
 PRGBP             49             0            50            51            52
 PRGDM             65             0            66            67            68
 FAGE              81             0             0             0             0
 MAGE              85             0             0             0            86
 MHT               90             0             0             0             0
 BMI               94             0             0            95            96
 PRECAREM         101             0           102           103           104
 OBGEST           114             0           115           116           117
 BWT              133             0           134           135           136
 AFRAMF             0             0             0             0             0
 FHISP              0             0             0             0             0
 OTHF               0             0             0             0             0
 AFRAMM             0             0             0             0             0
 MHISP              0             0             0             0             0
 OTHM               0             0             0             0             0
 SEXINF             0             0             0             0             0


           BETA
              WIC           PRGBP         PRGDM         FAGE          MAGE
              ________      ________      ________      ________      ________
 SOCADV             0             0             0             0             0
 FEDUC              0             0             0            15             0
 PAYER              0             0             0            21             0
 MEDUC              0             0             0             0             0
 CIG0               0             0             0             0             0
 WIC                0             0             0             0            42
 PRGBP             53             0             0            54            55
 PRGDM             69             0             0            70            71
 FAGE               0             0             0             0             0
 MAGE               0             0             0             0             0
 MHT                0             0             0             0             0
 BMI                0             0             0             0            97
 PRECAREM         105             0             0             0           106
 OBGEST           118           119           120           121           122
 BWT              137           138           139           140           141
 AFRAMF             0             0             0             0             0
 FHISP              0             0             0             0             0
 OTHF               0             0             0             0             0
 AFRAMM             0             0             0             0             0
 MHISP              0             0             0             0             0
 OTHM               0             0             0             0             0
 SEXINF             0             0             0             0             0


           BETA
              MHT           BMI           PRECAREM      OBGEST        BWT
              ________      ________      ________      ________      ________
 SOCADV             0             0             0             0             0
 FEDUC              0             0             0             0             0
 PAYER              0             0             0             0             0
 MEDUC              0             0             0             0             0
 CIG0               0             0             0             0             0
 WIC                0             0             0             0             0
 PRGBP             56            57             0             0             0
 PRGDM             72            73             0             0             0
 FAGE               0             0             0             0             0
 MAGE               0             0             0             0             0
 MHT                0             0             0             0             0
 BMI                0             0             0             0             0
 PRECAREM           0           107             0             0             0
 OBGEST           123           124           125             0             0
 BWT              142           143           144             0             0
 AFRAMF             0             0             0             0             0
 FHISP              0             0             0             0             0
 OTHF               0             0             0             0             0
 AFRAMM             0             0             0             0             0
 MHISP              0             0             0             0             0
 OTHM               0             0             0             0             0
 SEXINF             0             0             0             0             0


           BETA
              AFRAMF        FHISP         OTHF          AFRAMM        MHISP
              ________      ________      ________      ________      ________
 SOCADV             8             9            10            11            12
 FEDUC             16            17            18             0             0
 PAYER             22            23            24            25            26
 MEDUC              0             0             0            30            31
 CIG0              34            35            36            37            38
 WIC               43            44            45            46            47
 PRGBP             58            59            60            61            62
 PRGDM             74            75            76            77            78
 FAGE              82            83            84             0             0
 MAGE               0             0             0            87            88
 MHT                0             0             0            91            92
 BMI                0             0             0            98            99
 PRECAREM         108           109           110           111           112
 OBGEST           126           127           128           129           130
 BWT              145           146           147           148           149
 AFRAMF             0             0             0             0             0
 FHISP              0             0             0             0             0
 OTHF               0             0             0             0             0
 AFRAMM             0             0             0             0             0
 MHISP              0             0             0             0             0
 OTHM               0             0             0             0             0
 SEXINF             0             0             0             0             0


           BETA
              OTHM          SEXINF
              ________      ________
 SOCADV            13             0
 FEDUC              0             0
 PAYER             27             0
 MEDUC             32             0
 CIG0              39             0
 WIC               48             0
 PRGBP             63            64
 PRGDM             79            80
 FAGE               0             0
 MAGE              89             0
 MHT               93             0
 BMI              100             0
 PRECAREM         113             0
 OBGEST           131           132
 BWT              150           151
 AFRAMF             0             0
 FHISP              0             0
 OTHF               0             0
 AFRAMM             0             0
 MHISP              0             0
 OTHM               0             0
 SEXINF             0             0


           PSI
              SOCADV        FEDUC         PAYER         MEDUC         CIG0
              ________      ________      ________      ________      ________
 SOCADV             0
 FEDUC              0             0
 PAYER              0             0             0
 MEDUC              0           152             0             0
 CIG0               0             0           153             0             0
 WIC                0             0           154             0           155
 PRGBP              0             0             0             0             0
 PRGDM              0             0             0             0             0
 FAGE               0             0             0             0             0
 MAGE               0             0             0           158             0
 MHT                0             0             0             0             0
 BMI                0             0           162             0             0
 PRECAREM           0             0             0             0             0
 OBGEST             0             0             0             0             0
 BWT                0             0             0             0             0
 AFRAMF             0             0             0             0             0
 FHISP              0             0             0             0             0
 OTHF               0             0             0             0             0
 AFRAMM             0             0             0             0             0
 MHISP              0             0             0             0             0
 OTHM               0             0             0             0             0
 SEXINF             0             0             0             0             0


           PSI
              WIC           PRGBP         PRGDM         FAGE          MAGE
              ________      ________      ________      ________      ________
 WIC                0
 PRGBP              0             0
 PRGDM              0           156             0
 FAGE               0             0             0           157
 MAGE               0             0             0           159           160
 MHT                0             0             0             0             0
 BMI              163             0             0             0             0
 PRECAREM           0           165           166             0             0
 OBGEST             0             0             0             0             0
 BWT                0             0             0             0             0
 AFRAMF             0             0             0             0             0
 FHISP              0             0             0             0             0
 OTHF               0             0             0             0             0
 AFRAMM             0             0             0             0             0
 MHISP              0             0             0             0             0
 OTHM               0             0             0             0             0
 SEXINF             0             0             0             0             0


           PSI
              MHT           BMI           PRECAREM      OBGEST        BWT
              ________      ________      ________      ________      ________
 MHT              161
 BMI                0           164
 PRECAREM           0             0           167
 OBGEST             0             0             0           168
 BWT                0             0             0           169           170
 AFRAMF             0             0             0             0             0
 FHISP              0             0             0             0             0
 OTHF               0             0             0             0             0
 AFRAMM             0             0             0             0             0
 MHISP              0             0             0             0             0
 OTHM               0             0             0             0             0
 SEXINF             0             0             0             0             0


           PSI
              AFRAMF        FHISP         OTHF          AFRAMM        MHISP
              ________      ________      ________      ________      ________
 AFRAMF             0
 FHISP              0             0
 OTHF               0             0             0
 AFRAMM             0             0             0             0
 MHISP              0             0             0             0             0
 OTHM               0             0             0             0             0
 SEXINF             0             0             0             0             0


           PSI
              OTHM          SEXINF
              ________      ________
 OTHM               0
 SEXINF             0             0


     STARTING VALUES


           TAU
              FEDUC$1       FEDUC$2       FEDUC$3       FEDUC$4       FEDUC$5
              ________      ________      ________      ________      ________
               -2.500        -0.850         0.000         0.250         2.500


           TAU
              PAYER$1       MEDUC$1       MEDUC$2       MEDUC$3       MEDUC$4
              ________      ________      ________      ________      ________
               -1.000        -3.000        -1.400        -0.500        -0.100


           TAU
              MEDUC$5       CIG0$1        WIC$1         PRGBP$1       PRGDM$1
              ________      ________      ________      ________      ________
                2.700         1.700         1.400         1.400         1.850


           NU
              FEDUC         PAYER         MEDUC         CIG0          WIC
              ________      ________      ________      ________      ________
                0.000         0.000         0.000         0.000         0.000


           NU
              PRGBP         PRGDM         FAGE          MAGE          MHT
              ________      ________      ________      ________      ________
                0.000         0.000         0.000         0.000         0.000


           NU
              BMI           PRECAREM      OBGEST        BWT           AFRAMF
              ________      ________      ________      ________      ________
                0.000         0.000         0.000         0.000         0.000


           NU
              FHISP         OTHF          AFRAMM        MHISP         OTHM
              ________      ________      ________      ________      ________
                0.000         0.000         0.000         0.000         0.000


           NU
              SEXINF
              ________
                0.000


           LAMBDA
              SOCADV        FEDUC         PAYER         MEDUC         CIG0
              ________      ________      ________      ________      ________
 FEDUC          0.000         1.000         0.000         0.000         0.000
 PAYER          0.000         0.000         1.000         0.000         0.000
 MEDUC          0.000         0.000         0.000         1.000         0.000
 CIG0           0.000         0.000         0.000         0.000         1.000
 WIC            0.000         0.000         0.000         0.000         0.000
 PRGBP          0.000         0.000         0.000         0.000         0.000
 PRGDM          0.000         0.000         0.000         0.000         0.000
 FAGE           0.000         0.000         0.000         0.000         0.000
 MAGE           0.000         0.000         0.000         0.000         0.000
 MHT            0.000         0.000         0.000         0.000         0.000
 BMI            0.000         0.000         0.000         0.000         0.000
 PRECAREM       0.000         0.000         0.000         0.000         0.000
 OBGEST         0.000         0.000         0.000         0.000         0.000
 BWT            0.000         0.000         0.000         0.000         0.000
 AFRAMF         0.000         0.000         0.000         0.000         0.000
 FHISP          0.000         0.000         0.000         0.000         0.000
 OTHF           0.000         0.000         0.000         0.000         0.000
 AFRAMM         0.000         0.000         0.000         0.000         0.000
 MHISP          0.000         0.000         0.000         0.000         0.000
 OTHM           0.000         0.000         0.000         0.000         0.000
 SEXINF         0.000         0.000         0.000         0.000         0.000


           LAMBDA
              WIC           PRGBP         PRGDM         FAGE          MAGE
              ________      ________      ________      ________      ________
 FEDUC          0.000         0.000         0.000         0.000         0.000
 PAYER          0.000         0.000         0.000         0.000         0.000
 MEDUC          0.000         0.000         0.000         0.000         0.000
 CIG0           0.000         0.000         0.000         0.000         0.000
 WIC            1.000         0.000         0.000         0.000         0.000
 PRGBP          0.000         1.000         0.000         0.000         0.000
 PRGDM          0.000         0.000         1.000         0.000         0.000
 FAGE           0.000         0.000         0.000         1.000         0.000
 MAGE           0.000         0.000         0.000         0.000         1.000
 MHT            0.000         0.000         0.000         0.000         0.000
 BMI            0.000         0.000         0.000         0.000         0.000
 PRECAREM       0.000         0.000         0.000         0.000         0.000
 OBGEST         0.000         0.000         0.000         0.000         0.000
 BWT            0.000         0.000         0.000         0.000         0.000
 AFRAMF         0.000         0.000         0.000         0.000         0.000
 FHISP          0.000         0.000         0.000         0.000         0.000
 OTHF           0.000         0.000         0.000         0.000         0.000
 AFRAMM         0.000         0.000         0.000         0.000         0.000
 MHISP          0.000         0.000         0.000         0.000         0.000
 OTHM           0.000         0.000         0.000         0.000         0.000
 SEXINF         0.000         0.000         0.000         0.000         0.000


           LAMBDA
              MHT           BMI           PRECAREM      OBGEST        BWT
              ________      ________      ________      ________      ________
 FEDUC          0.000         0.000         0.000         0.000         0.000
 PAYER          0.000         0.000         0.000         0.000         0.000
 MEDUC          0.000         0.000         0.000         0.000         0.000
 CIG0           0.000         0.000         0.000         0.000         0.000
 WIC            0.000         0.000         0.000         0.000         0.000
 PRGBP          0.000         0.000         0.000         0.000         0.000
 PRGDM          0.000         0.000         0.000         0.000         0.000
 FAGE           0.000         0.000         0.000         0.000         0.000
 MAGE           0.000         0.000         0.000         0.000         0.000
 MHT            1.000         0.000         0.000         0.000         0.000
 BMI            0.000         1.000         0.000         0.000         0.000
 PRECAREM       0.000         0.000         1.000         0.000         0.000
 OBGEST         0.000         0.000         0.000         1.000         0.000
 BWT            0.000         0.000         0.000         0.000         1.000
 AFRAMF         0.000         0.000         0.000         0.000         0.000
 FHISP          0.000         0.000         0.000         0.000         0.000
 OTHF           0.000         0.000         0.000         0.000         0.000
 AFRAMM         0.000         0.000         0.000         0.000         0.000
 MHISP          0.000         0.000         0.000         0.000         0.000
 OTHM           0.000         0.000         0.000         0.000         0.000
 SEXINF         0.000         0.000         0.000         0.000         0.000


           LAMBDA
              AFRAMF        FHISP         OTHF          AFRAMM        MHISP
              ________      ________      ________      ________      ________
 FEDUC          0.000         0.000         0.000         0.000         0.000
 PAYER          0.000         0.000         0.000         0.000         0.000
 MEDUC          0.000         0.000         0.000         0.000         0.000
 CIG0           0.000         0.000         0.000         0.000         0.000
 WIC            0.000         0.000         0.000         0.000         0.000
 PRGBP          0.000         0.000         0.000         0.000         0.000
 PRGDM          0.000         0.000         0.000         0.000         0.000
 FAGE           0.000         0.000         0.000         0.000         0.000
 MAGE           0.000         0.000         0.000         0.000         0.000
 MHT            0.000         0.000         0.000         0.000         0.000
 BMI            0.000         0.000         0.000         0.000         0.000
 PRECAREM       0.000         0.000         0.000         0.000         0.000
 OBGEST         0.000         0.000         0.000         0.000         0.000
 BWT            0.000         0.000         0.000         0.000         0.000
 AFRAMF         1.000         0.000         0.000         0.000         0.000
 FHISP          0.000         1.000         0.000         0.000         0.000
 OTHF           0.000         0.000         1.000         0.000         0.000
 AFRAMM         0.000         0.000         0.000         1.000         0.000
 MHISP          0.000         0.000         0.000         0.000         1.000
 OTHM           0.000         0.000         0.000         0.000         0.000
 SEXINF         0.000         0.000         0.000         0.000         0.000


           LAMBDA
              OTHM          SEXINF
              ________      ________
 FEDUC          0.000         0.000
 PAYER          0.000         0.000
 MEDUC          0.000         0.000
 CIG0           0.000         0.000
 WIC            0.000         0.000
 PRGBP          0.000         0.000
 PRGDM          0.000         0.000
 FAGE           0.000         0.000
 MAGE           0.000         0.000
 MHT            0.000         0.000
 BMI            0.000         0.000
 PRECAREM       0.000         0.000
 OBGEST         0.000         0.000
 BWT            0.000         0.000
 AFRAMF         0.000         0.000
 FHISP          0.000         0.000
 OTHF           0.000         0.000
 AFRAMM         0.000         0.000
 MHISP          0.000         0.000
 OTHM           1.000         0.000
 SEXINF         0.000         1.000


           THETA
              FEDUC         PAYER         MEDUC         CIG0          WIC
              ________      ________      ________      ________      ________
 FEDUC          0.000
 PAYER          0.000         0.000
 MEDUC          0.000         0.000         0.000
 CIG0           0.000         0.000         0.000         0.000
 WIC            0.000         0.000         0.000         0.000         0.000
 PRGBP          0.000         0.000         0.000         0.000         0.000
 PRGDM          0.000         0.000         0.000         0.000         0.000
 FAGE           0.000         0.000         0.000         0.000         0.000
 MAGE           0.000         0.000         0.000         0.000         0.000
 MHT            0.000         0.000         0.000         0.000         0.000
 BMI            0.000         0.000         0.000         0.000         0.000
 PRECAREM       0.000         0.000         0.000         0.000         0.000
 OBGEST         0.000         0.000         0.000         0.000         0.000
 BWT            0.000         0.000         0.000         0.000         0.000
 AFRAMF         0.000         0.000         0.000         0.000         0.000
 FHISP          0.000         0.000         0.000         0.000         0.000
 OTHF           0.000         0.000         0.000         0.000         0.000
 AFRAMM         0.000         0.000         0.000         0.000         0.000
 MHISP          0.000         0.000         0.000         0.000         0.000
 OTHM           0.000         0.000         0.000         0.000         0.000
 SEXINF         0.000         0.000         0.000         0.000         0.000


           THETA
              PRGBP         PRGDM         FAGE          MAGE          MHT
              ________      ________      ________      ________      ________
 PRGBP          0.000
 PRGDM          0.000         0.000
 FAGE           0.000         0.000         0.000
 MAGE           0.000         0.000         0.000         0.000
 MHT            0.000         0.000         0.000         0.000         0.000
 BMI            0.000         0.000         0.000         0.000         0.000
 PRECAREM       0.000         0.000         0.000         0.000         0.000
 OBGEST         0.000         0.000         0.000         0.000         0.000
 BWT            0.000         0.000         0.000         0.000         0.000
 AFRAMF         0.000         0.000         0.000         0.000         0.000
 FHISP          0.000         0.000         0.000         0.000         0.000
 OTHF           0.000         0.000         0.000         0.000         0.000
 AFRAMM         0.000         0.000         0.000         0.000         0.000
 MHISP          0.000         0.000         0.000         0.000         0.000
 OTHM           0.000         0.000         0.000         0.000         0.000
 SEXINF         0.000         0.000         0.000         0.000         0.000


           THETA
              BMI           PRECAREM      OBGEST        BWT           AFRAMF
              ________      ________      ________      ________      ________
 BMI            0.000
 PRECAREM       0.000         0.000
 OBGEST         0.000         0.000         0.000
 BWT            0.000         0.000         0.000         0.000
 AFRAMF         0.000         0.000         0.000         0.000         0.000
 FHISP          0.000         0.000         0.000         0.000         0.000
 OTHF           0.000         0.000         0.000         0.000         0.000
 AFRAMM         0.000         0.000         0.000         0.000         0.000
 MHISP          0.000         0.000         0.000         0.000         0.000
 OTHM           0.000         0.000         0.000         0.000         0.000
 SEXINF         0.000         0.000         0.000         0.000         0.000


           THETA
              FHISP         OTHF          AFRAMM        MHISP         OTHM
              ________      ________      ________      ________      ________
 FHISP          0.000
 OTHF           0.000         0.000
 AFRAMM         0.000         0.000         0.000
 MHISP          0.000         0.000         0.000         0.000
 OTHM           0.000         0.000         0.000         0.000         0.000
 SEXINF         0.000         0.000         0.000         0.000         0.000


           THETA
              SEXINF
              ________
 SEXINF         0.000


           ALPHA
              SOCADV        FEDUC         PAYER         MEDUC         CIG0
              ________      ________      ________      ________      ________
                0.000         0.000         0.000         0.000         0.000


           ALPHA
              WIC           PRGBP         PRGDM         FAGE          MAGE
              ________      ________      ________      ________      ________
                0.000         0.000         0.000         0.030         0.600


           ALPHA
              MHT           BMI           PRECAREM      OBGEST        BWT
              ________      ________      ________      ________      ________
               -0.033        -0.040        -0.225         0.100        -0.175


           ALPHA
              AFRAMF        FHISP         OTHF          AFRAMM        MHISP
              ________      ________      ________      ________      ________
                0.000         0.000         0.000         0.000         0.000


           ALPHA
              OTHM          SEXINF
              ________      ________
                0.000         0.000


           BETA
              SOCADV        FEDUC         PAYER         MEDUC         CIG0
              ________      ________      ________      ________      ________
 SOCADV         0.000         0.000         0.000         0.000         0.000
 FEDUC         -1.000         0.000         0.000         0.000         0.000
 PAYER         -1.000         0.020         0.000         0.000         0.000
 MEDUC         -1.330         0.000         0.000         0.000        -0.067
 CIG0           0.500         0.000         0.000         0.000         0.000
 WIC            1.000         0.000         0.000         0.033         0.000
 PRGBP          0.175         0.000         0.027         0.030         0.000
 PRGDM          0.050         0.000         0.010         0.000         0.050
 FAGE          -0.670         0.000         0.000         0.000         0.000
 MAGE          -0.700         0.000         0.000         0.000         0.015
 MHT           -0.100         0.000         0.000         0.000         0.000
 BMI            0.500         0.000         0.000         0.125        -0.020
 PRECAREM       0.100         0.000        -0.125        -0.050         0.018
 OBGEST        -0.125         0.000        -0.018        -0.018         0.000
 BWT           -0.033         0.000         0.000        -0.010        -0.030
 AFRAMF         0.000         0.000         0.000         0.000         0.000
 FHISP          0.000         0.000         0.000         0.000         0.000
 OTHF           0.000         0.000         0.000         0.000         0.000
 AFRAMM         0.000         0.000         0.000         0.000         0.000
 MHISP          0.000         0.000         0.000         0.000         0.000
 OTHM           0.000         0.000         0.000         0.000         0.000
 SEXINF         0.000         0.000         0.000         0.000         0.000


           BETA
              WIC           PRGBP         PRGDM         FAGE          MAGE
              ________      ________      ________      ________      ________
 SOCADV         0.000         0.000         0.000         0.000         0.000
 FEDUC          0.000         0.000         0.000         0.015         0.000
 PAYER          0.000         0.000         0.000         0.000         0.000
 MEDUC          0.000         0.000         0.000         0.000         0.000
 CIG0           0.000         0.000         0.000         0.000         0.000
 WIC            0.000         0.000         0.000         0.000        -0.075
 PRGBP         -0.027         0.000         0.000        -0.020         0.050
 PRGDM          0.000         0.000         0.000         0.010         0.175
 FAGE           0.000         0.000         0.000         0.000         0.000
 MAGE           0.000         0.000         0.000         0.000         0.000
 MHT            0.000         0.000         0.000         0.000         0.000
 BMI            0.000         0.000         0.000         0.000         0.200
 PRECAREM      -0.100         0.000         0.000         0.000        -0.020
 OBGEST         0.018        -0.375        -0.175         0.000         0.000
 BWT            0.005        -0.075         0.000         0.000        -0.015
 AFRAMF         0.000         0.000         0.000         0.000         0.000
 FHISP          0.000         0.000         0.000         0.000         0.000
 OTHF           0.000         0.000         0.000         0.000         0.000
 AFRAMM         0.000         0.000         0.000         0.000         0.000
 MHISP          0.000         0.000         0.000         0.000         0.000
 OTHM           0.000         0.000         0.000         0.000         0.000
 SEXINF         0.000         0.000         0.000         0.000         0.000


           BETA
              MHT           BMI           PRECAREM      OBGEST        BWT
              ________      ________      ________      ________      ________
 SOCADV         0.000         0.000         0.000         0.000         0.000
 FEDUC          0.000         0.000         0.000         0.000         0.000
 PAYER          0.000         0.000         0.000         0.000         0.000
 MEDUC          0.000         0.000         0.000         0.000         0.000
 CIG0           0.000         0.000         0.000         0.000         0.000
 WIC            0.000         0.000         0.000         0.000         0.000
 PRGBP          0.027         0.175         0.000         0.000         0.000
 PRGDM         -0.100         0.200         0.000         0.000         0.000
 FAGE           0.000         0.000         0.000         0.000         0.000
 MAGE           0.000         0.000         0.000         0.000         0.000
 MHT            0.000         0.000         0.000         0.000         0.000
 BMI            0.000         0.000         0.000         0.000         0.000
 PRECAREM       0.000        -0.035         0.000         0.000         0.000
 OBGEST         0.050         0.100         0.025         0.000         0.000
 BWT            0.125         0.075         0.000         0.000         0.000
 AFRAMF         0.000         0.000         0.000         0.000         0.000
 FHISP          0.000         0.000         0.000         0.000         0.000
 OTHF           0.000         0.000         0.000         0.000         0.000
 AFRAMM         0.000         0.000         0.000         0.000         0.000
 MHISP          0.000         0.000         0.000         0.000         0.000
 OTHM           0.000         0.000         0.000         0.000         0.000
 SEXINF         0.000         0.000         0.000         0.000         0.000


           BETA
              AFRAMF        FHISP         OTHF          AFRAMM        MHISP
              ________      ________      ________      ________      ________
 SOCADV         0.670         0.500         0.000         0.200         0.375
 FEDUC          0.100        -0.175         0.125         0.000         0.000
 PAYER         -0.150        -0.100        -0.175        -0.330        -0.200
 MEDUC          0.000         0.000         0.000         0.050        -0.175
 CIG0          -0.200        -0.500        -0.250        -0.670        -0.670
 WIC            0.200         0.200         0.250         0.350         0.200
 PRGBP         -0.075        -0.075        -0.150         0.050        -0.125
 PRGDM         -0.100        -0.025         0.100        -0.050         0.000
 FAGE           0.050        -0.175         0.100         0.000         0.000
 MAGE           0.000         0.000         0.000         0.000         0.038
 MHT            0.000         0.000         0.000         0.000        -0.330
 BMI            0.000         0.000         0.000         0.025        -0.025
 PRECAREM       0.125         0.100         0.100         0.225         0.100
 OBGEST        -0.075        -0.050        -0.020        -0.100        -0.050
 BWT           -0.050        -0.050        -0.125        -0.150        -0.010
 AFRAMF         0.000         0.000         0.000         0.000         0.000
 FHISP          0.000         0.000         0.000         0.000         0.000
 OTHF           0.000         0.000         0.000         0.000         0.000
 AFRAMM         0.000         0.000         0.000         0.000         0.000
 MHISP          0.000         0.000         0.000         0.000         0.000
 OTHM           0.000         0.000         0.000         0.000         0.000
 SEXINF         0.000         0.000         0.000         0.000         0.000


           BETA
              OTHM          SEXINF
              ________      ________
 SOCADV        -0.500         0.000
 FEDUC          0.000         0.000
 PAYER         -0.450         0.000
 MEDUC         -0.250         0.000
 CIG0          -0.275         0.000
 WIC            0.350         0.000
 PRGBP         -0.035         0.025
 PRGDM          0.400         0.020
 FAGE           0.000         0.000
 MAGE          -0.020         0.000
 MHT           -0.475         0.000
 BMI           -0.250         0.000
 PRECAREM       0.125         0.000
 OBGEST        -0.150        -0.050
 BWT           -0.033         0.100
 AFRAMF         0.000         0.000
 FHISP          0.000         0.000
 OTHF           0.000         0.000
 AFRAMM         0.000         0.000
 MHISP          0.000         0.000
 OTHM           0.000         0.000
 SEXINF         0.000         0.000


           PSI
              SOCADV        FEDUC         PAYER         MEDUC         CIG0
              ________      ________      ________      ________      ________
 SOCADV         1.000
 FEDUC          0.000         1.000
 PAYER          0.000         0.000         1.000
 MEDUC          0.000         0.250         0.000         1.000
 CIG0           0.000         0.000        -0.075         0.000         1.000
 WIC            0.000         0.000        -0.450         0.000         0.100
 PRGBP          0.000         0.000         0.000         0.000         0.000
 PRGDM          0.000         0.000         0.000         0.000         0.000
 FAGE           0.000         0.000         0.000         0.000         0.000
 MAGE           0.000         0.000         0.000         0.075         0.000
 MHT            0.000         0.000         0.000         0.000         0.000
 BMI            0.000         0.000         0.150         0.000         0.000
 PRECAREM       0.000         0.000         0.000         0.000         0.000
 OBGEST         0.000         0.000         0.000         0.000         0.000
 BWT            0.000         0.000         0.000         0.000         0.000
 AFRAMF         0.000         0.000         0.000         0.000         0.000
 FHISP          0.000         0.000         0.000         0.000         0.000
 OTHF           0.000         0.000         0.000         0.000         0.000
 AFRAMM         0.000         0.000         0.000         0.000         0.000
 MHISP          0.000         0.000         0.000         0.000         0.000
 OTHM           0.000         0.000         0.000         0.000         0.000
 SEXINF         0.000         0.000         0.000         0.000         0.000


           PSI
              WIC           PRGBP         PRGDM         FAGE          MAGE
              ________      ________      ________      ________      ________
 WIC            1.000
 PRGBP          0.000         1.000
 PRGDM          0.000         0.075         1.000
 FAGE           0.000         0.000         0.000         1.000
 MAGE           0.000         0.000         0.000         0.550         0.625
 MHT            0.000         0.000         0.000         0.000         0.000
 BMI           -0.075         0.000         0.000         0.000         0.000
 PRECAREM       0.000        -0.033        -0.033         0.000         0.000
 OBGEST         0.000         0.000         0.000         0.000         0.000
 BWT            0.000         0.000         0.000         0.000         0.000
 AFRAMF         0.000         0.000         0.000         0.000         0.000
 FHISP          0.000         0.000         0.000         0.000         0.000
 OTHF           0.000         0.000         0.000         0.000         0.000
 AFRAMM         0.000         0.000         0.000         0.000         0.000
 MHISP          0.000         0.000         0.000         0.000         0.000
 OTHM           0.000         0.000         0.000         0.000         0.000
 SEXINF         0.000         0.000         0.000         0.000         0.000


           PSI
              MHT           BMI           PRECAREM      OBGEST        BWT
              ________      ________      ________      ________      ________
 MHT            0.425
 BMI            0.000         0.900
 PRECAREM       0.000         0.000         2.400
 OBGEST         0.000         0.000         0.000         1.450
 BWT            0.000         0.000         0.000         0.250         0.200
 AFRAMF         0.000         0.000         0.000         0.000         0.000
 FHISP          0.000         0.000         0.000         0.000         0.000
 OTHF           0.000         0.000         0.000         0.000         0.000
 AFRAMM         0.000         0.000         0.000         0.000         0.000
 MHISP          0.000         0.000         0.000         0.000         0.000
 OTHM           0.000         0.000         0.000         0.000         0.000
 SEXINF         0.000         0.000         0.000         0.000         0.000


           PSI
              AFRAMF        FHISP         OTHF          AFRAMM        MHISP
              ________      ________      ________      ________      ________
 AFRAMF         0.055
 FHISP          0.000         0.072
 OTHF           0.000         0.000         0.044
 AFRAMM         0.000         0.000         0.000         0.048
 MHISP          0.000         0.000         0.000         0.000         0.077
 OTHM           0.000         0.000         0.000         0.000         0.000
 SEXINF         0.000         0.000         0.000         0.000         0.000


           PSI
              OTHM          SEXINF
              ________      ________
 OTHM           0.048
 SEXINF         0.000         0.125


     PRIORS FOR ALL PARAMETERS            PRIOR MEAN      PRIOR VARIANCE     PRIOR STD. DEV.

     Parameter 1~N(0.000,1.000)              0.0000              1.0000              1.0000
     Parameter 2~N(0.000,1.000)              0.0000              1.0000              1.0000
     Parameter 3~N(0.000,1.000)              0.0000              1.0000              1.0000
     Parameter 4~N(0.000,1.000)              0.0000              1.0000              1.0000
     Parameter 5~N(0.000,1.000)              0.0000              1.0000              1.0000
     Parameter 6~N(0.000,1.000)              0.0000              1.0000              1.0000
     Parameter 7~N(0.000,1.000)              0.0000              1.0000              1.0000
     Parameter 8~N(0.500,1.000)              0.5000              1.0000              1.0000
     Parameter 9~N(0.500,1.000)              0.5000              1.0000              1.0000
     Parameter 10~N(0.000,1.000)             0.0000              1.0000              1.0000
     Parameter 11~N(0.500,1.000)             0.5000              1.0000              1.0000
     Parameter 12~N(0.500,1.000)             0.5000              1.0000              1.0000
     Parameter 13~N(0.000,1.000)             0.0000              1.0000              1.0000
     Parameter 14~N(-1.200,1.000)           -1.2000              1.0000              1.0000
     Parameter 15~N(0.000,1.000)             0.0000              1.0000              1.0000
     Parameter 16~N(0.000,1.000)             0.0000              1.0000              1.0000
     Parameter 17~N(0.000,1.000)             0.0000              1.0000              1.0000
     Parameter 18~N(0.000,1.000)             0.0000              1.0000              1.0000
     Parameter 19~N(-1.000,1.000)           -1.0000              1.0000              1.0000
     Parameter 20~N(0.000,1.000)             0.0000              1.0000              1.0000
     Parameter 21~N(0.000,1.000)             0.0000              1.0000              1.0000
     Parameter 22~N(-0.250,1.000)           -0.2500              1.0000              1.0000
     Parameter 23~N(-0.250,1.000)           -0.2500              1.0000              1.0000
     Parameter 24~N(-0.250,1.000)           -0.2500              1.0000              1.0000
     Parameter 25~N(-0.250,1.000)           -0.2500              1.0000              1.0000
     Parameter 26~N(-0.250,1.000)           -0.2500              1.0000              1.0000
     Parameter 27~N(-0.250,1.000)           -0.2500              1.0000              1.0000
     Parameter 28~N(-1.200,1.000)           -1.2000              1.0000              1.0000
     Parameter 29~N(0.000,1.000)             0.0000              1.0000              1.0000
     Parameter 30~N(0.000,1.000)             0.0000              1.0000              1.0000
     Parameter 31~N(0.000,1.000)             0.0000              1.0000              1.0000
     Parameter 32~N(0.000,1.000)             0.0000              1.0000              1.0000
     Parameter 33~N(0.200,1.000)             0.2000              1.0000              1.0000
     Parameter 34~N(0.000,1.000)             0.0000              1.0000              1.0000
     Parameter 35~N(0.000,1.000)             0.0000              1.0000              1.0000
     Parameter 36~N(0.000,1.000)             0.0000              1.0000              1.0000
     Parameter 37~N(0.000,1.000)             0.0000              1.0000              1.0000
     Parameter 38~N(0.000,1.000)             0.0000              1.0000              1.0000
     Parameter 39~N(0.000,1.000)             0.0000              1.0000              1.0000
     Parameter 40~N(1.000,1.000)             1.0000              1.0000              1.0000
     Parameter 41~N(0.000,1.000)             0.0000              1.0000              1.0000
     Parameter 42~N(0.000,1.000)             0.0000              1.0000              1.0000
     Parameter 43~N(0.250,1.000)             0.2500              1.0000              1.0000
     Parameter 44~N(0.250,1.000)             0.2500              1.0000              1.0000
     Parameter 45~N(0.250,1.000)             0.2500              1.0000              1.0000
     Parameter 46~N(0.250,1.000)             0.2500              1.0000              1.0000
     Parameter 47~N(0.250,1.000)             0.2500              1.0000              1.0000
     Parameter 48~N(0.250,1.000)             0.2500              1.0000              1.0000
     Parameter 49~N(0.000,1.000)             0.0000              1.0000              1.0000
     Parameter 50~N(0.000,5.000)             0.0000              5.0000              2.2361
     Parameter 51~N(0.000,1.000)             0.0000              1.0000              1.0000
     Parameter 52~N(0.000,1.000)             0.0000              1.0000              1.0000
     Parameter 53~N(0.000,1.000)             0.0000              1.0000              1.0000
     Parameter 54~N(0.000,1.000)             0.0000              1.0000              1.0000
     Parameter 55~N(0.000,1.000)             0.0000              1.0000              1.0000
     Parameter 56~N(0.000,1.000)             0.0000              1.0000              1.0000
     Parameter 57~N(0.000,1.000)             0.0000              1.0000              1.0000
     Parameter 58~N(0.000,1.000)             0.0000              1.0000              1.0000
     Parameter 59~N(0.000,1.000)             0.0000              1.0000              1.0000
     Parameter 60~N(0.000,1.000)             0.0000              1.0000              1.0000
     Parameter 61~N(0.000,1.000)             0.0000              1.0000              1.0000
     Parameter 62~N(0.000,1.000)             0.0000              1.0000              1.0000
     Parameter 63~N(0.000,1.000)             0.0000              1.0000              1.0000
     Parameter 64~N(0.000,1.000)             0.0000              1.0000              1.0000
     Parameter 65~N(0.000,1.000)             0.0000              1.0000              1.0000
     Parameter 66~N(0.000,1.000)             0.0000              1.0000              1.0000
     Parameter 67~N(0.000,1.000)             0.0000              1.0000              1.0000
     Parameter 68~N(0.000,1.000)             0.0000              1.0000              1.0000
     Parameter 69~N(0.000,1.000)             0.0000              1.0000              1.0000
     Parameter 70~N(0.000,1.000)             0.0000              1.0000              1.0000
     Parameter 71~N(0.000,1.000)             0.0000              1.0000              1.0000
     Parameter 72~N(0.000,1.000)             0.0000              1.0000              1.0000
     Parameter 73~N(0.000,1.000)             0.0000              1.0000              1.0000
     Parameter 74~N(0.000,1.000)             0.0000              1.0000              1.0000
     Parameter 75~N(0.000,1.000)             0.0000              1.0000              1.0000
     Parameter 76~N(0.000,1.000)             0.0000              1.0000              1.0000
     Parameter 77~N(0.000,1.000)             0.0000              1.0000              1.0000
     Parameter 78~N(0.000,1.000)             0.0000              1.0000              1.0000
     Parameter 79~N(0.000,1.000)             0.0000              1.0000              1.0000
     Parameter 80~N(0.000,1.000)             0.0000              1.0000              1.0000
     Parameter 81~N(-0.700,1.000)           -0.7000              1.0000              1.0000
     Parameter 82~N(0.000,1.000)             0.0000              1.0000              1.0000
     Parameter 83~N(0.000,1.000)             0.0000              1.0000              1.0000
     Parameter 84~N(0.000,1.000)             0.0000              1.0000              1.0000
     Parameter 85~N(0.000,1.000)             0.0000              1.0000              1.0000
     Parameter 86~N(0.000,1.000)             0.0000              1.0000              1.0000
     Parameter 87~N(0.000,1.000)             0.0000              1.0000              1.0000
     Parameter 88~N(0.000,1.000)             0.0000              1.0000              1.0000
     Parameter 89~N(0.000,1.000)             0.0000              1.0000              1.0000
     Parameter 90~N(-0.100,1.000)           -0.1000              1.0000              1.0000
     Parameter 91~N(0.000,1.000)             0.0000              1.0000              1.0000
     Parameter 92~N(0.000,1.000)             0.0000              1.0000              1.0000
     Parameter 93~N(0.000,1.000)             0.0000              1.0000              1.0000
     Parameter 94~N(0.200,1.000)             0.2000              1.0000              1.0000
     Parameter 95~N(0.000,1.000)             0.0000              1.0000              1.0000
     Parameter 96~N(0.000,1.000)             0.0000              1.0000              1.0000
     Parameter 97~N(0.000,1.000)             0.0000              1.0000              1.0000
     Parameter 98~N(0.000,1.000)             0.0000              1.0000              1.0000
     Parameter 99~N(0.000,1.000)             0.0000              1.0000              1.0000
     Parameter 100~N(0.000,1.000)            0.0000              1.0000              1.0000
     Parameter 101~N(0.000,1.000)            0.0000              1.0000              1.0000
     Parameter 102~N(0.000,1.000)            0.0000              1.0000              1.0000
     Parameter 103~N(0.000,1.000)            0.0000              1.0000              1.0000
     Parameter 104~N(0.000,1.000)            0.0000              1.0000              1.0000
     Parameter 105~N(0.000,1.000)            0.0000              1.0000              1.0000
     Parameter 106~N(0.000,1.000)            0.0000              1.0000              1.0000
     Parameter 107~N(0.000,1.000)            0.0000              1.0000              1.0000
     Parameter 108~N(0.000,1.000)            0.0000              1.0000              1.0000
     Parameter 109~N(0.000,1.000)            0.0000              1.0000              1.0000
     Parameter 110~N(0.000,1.000)            0.0000              1.0000              1.0000
     Parameter 111~N(0.000,1.000)            0.0000              1.0000              1.0000
     Parameter 112~N(0.000,1.000)            0.0000              1.0000              1.0000
     Parameter 113~N(0.000,1.000)            0.0000              1.0000              1.0000
     Parameter 114~N(0.000,1.000)            0.0000              1.0000              1.0000
     Parameter 115~N(0.000,1.000)            0.0000              1.0000              1.0000
     Parameter 116~N(0.000,1.000)            0.0000              1.0000              1.0000
     Parameter 117~N(0.000,1.000)            0.0000              1.0000              1.0000
     Parameter 118~N(0.000,1.000)            0.0000              1.0000              1.0000
     Parameter 119~N(0.000,1.000)            0.0000              1.0000              1.0000
     Parameter 120~N(0.000,1.000)            0.0000              1.0000              1.0000
     Parameter 121~N(0.000,1.000)            0.0000              1.0000              1.0000
     Parameter 122~N(0.000,1.000)            0.0000              1.0000              1.0000
     Parameter 123~N(0.000,1.000)            0.0000              1.0000              1.0000
     Parameter 124~N(0.000,1.000)            0.0000              1.0000              1.0000
     Parameter 125~N(0.000,1.000)            0.0000              1.0000              1.0000
     Parameter 126~N(0.000,1.000)            0.0000              1.0000              1.0000
     Parameter 127~N(0.000,1.000)            0.0000              1.0000              1.0000
     Parameter 128~N(0.000,1.000)            0.0000              1.0000              1.0000
     Parameter 129~N(0.000,1.000)            0.0000              1.0000              1.0000
     Parameter 130~N(0.000,1.000)            0.0000              1.0000              1.0000
     Parameter 131~N(0.000,1.000)            0.0000              1.0000              1.0000
     Parameter 132~N(0.000,1.000)            0.0000              1.0000              1.0000
     Parameter 133~N(0.000,1.000)            0.0000              1.0000              1.0000
     Parameter 134~N(0.000,1.000)            0.0000              1.0000              1.0000
     Parameter 135~N(0.000,1.000)            0.0000              1.0000              1.0000
     Parameter 136~N(0.000,1.000)            0.0000              1.0000              1.0000
     Parameter 137~N(0.000,1.000)            0.0000              1.0000              1.0000
     Parameter 138~N(0.000,1.000)            0.0000              1.0000              1.0000
     Parameter 139~N(0.000,1.000)            0.0000              1.0000              1.0000
     Parameter 140~N(0.000,1.000)            0.0000              1.0000              1.0000
     Parameter 141~N(0.000,1.000)            0.0000              1.0000              1.0000
     Parameter 142~N(0.000,1.000)            0.0000              1.0000              1.0000
     Parameter 143~N(0.000,1.000)            0.0000              1.0000              1.0000
     Parameter 144~N(0.000,1.000)            0.0000              1.0000              1.0000
     Parameter 145~N(0.000,1.000)            0.0000              1.0000              1.0000
     Parameter 146~N(0.000,1.000)            0.0000              1.0000              1.0000
     Parameter 147~N(0.000,1.000)            0.0000              1.0000              1.0000
     Parameter 148~N(0.000,1.000)            0.0000              1.0000              1.0000
     Parameter 149~N(0.000,1.000)            0.0000              1.0000              1.0000
     Parameter 150~N(0.000,1.000)            0.0000              1.0000              1.0000
     Parameter 151~N(0.000,1.000)            0.0000              1.0000              1.0000
     Parameter 152~N(0.500,1.000)            0.5000              1.0000              1.0000
     Parameter 153~N(0.000,1.000)            0.0000              1.0000              1.0000
     Parameter 154~N(-0.500,1.000)          -0.5000              1.0000              1.0000
     Parameter 155~N(0.000,1.000)            0.0000              1.0000              1.0000
     Parameter 156~N(0.000,1.000)            0.0000              1.0000              1.0000
     Parameter 157~IG(20.000,20.000)         1.0526              0.0616              0.2481
     Parameter 158~N(0.000,1.000)            0.0000              1.0000              1.0000
     Parameter 159~N(0.500,1.000)            0.5000              1.0000              1.0000
     Parameter 160~IG(15.000,7.500)          0.5357              0.0221              0.1486
     Parameter 161~IG(12.000,6.000)          0.5455              0.0298              0.1725
     Parameter 162~N(0.000,1.000)            0.0000              1.0000              1.0000
     Parameter 163~N(0.000,1.000)            0.0000              1.0000              1.0000
     Parameter 164~IG(20.000,20.000)         1.0526              0.0616              0.2481
     Parameter 165~N(0.000,1.000)            0.0000              1.0000              1.0000
     Parameter 166~N(0.400,1.000)            0.4000              1.0000              1.0000
     Parameter 167~IG(7.500,12.500)          1.9231              0.6724              0.8200
     Parameter 168~IG(8.000,10.000)          1.4286              0.3401              0.5832
     Parameter 169~N(0.000,1.000)            0.0000              1.0000              1.0000
     Parameter 170~IG(15.000,3.000)          0.2143              0.0035              0.0594
     Parameter 171~N(-3.000,1.000)          -3.0000              1.0000              1.0000
     Parameter 172~N(-2.000,1.000)          -2.0000              1.0000              1.0000
     Parameter 173~N(0.000,1.000)            0.0000              1.0000              1.0000
     Parameter 174~N(0.500,1.000)            0.5000              1.0000              1.0000
     Parameter 175~N(1.500,1.000)            1.5000              1.0000              1.0000
     Parameter 176~N(-1.000,1.000)          -1.0000              1.0000              1.0000
     Parameter 177~N(-3.000,1.000)          -3.0000              1.0000              1.0000
     Parameter 178~N(-2.000,1.000)          -2.0000              1.0000              1.0000
     Parameter 179~N(-0.250,1.000)          -0.2500              1.0000              1.0000
     Parameter 180~N(0.000,1.000)            0.0000              1.0000              1.0000
     Parameter 181~N(1.500,1.000)            1.5000              1.0000              1.0000
     Parameter 182~N(0.000,1.000)            0.0000              1.0000              1.0000
     Parameter 183~N(1.500,1.000)            1.5000              1.0000              1.0000
     Parameter 184~N(1.500,1.000)            1.5000              1.0000              1.0000
     Parameter 185~N(1.500,1.000)            1.5000              1.0000              1.0000


     Beginning Time:  08:10:15
        Ending Time:  22:57:38
       Elapsed Time:  14:47:23

   TECHNICAL 8 OUTPUT FOR BAYES ESTIMATION

                     POTENTIAL       PARAMETER WITH           TOTAL
     ITERATION    SCALE REDUCTION      HIGHEST PSR     TIME    TIME
....
     29000            1.019               177        172.06 51216.4
     29100            1.019               177        172.82 51389.2
     29200            1.018               177        170.81 51560.0
     29300            1.017               177        171.91 51731.9
     29400            1.017               177        171.31 51903.3
     29500            1.016               177        170.94 52074.2
     29600            1.015               177        175.20 52249.4
     29700            1.014               177        180.71 52430.1
     29800            1.013               177        179.45 52609.5
     29900            1.012               177        180.95 52790.5
     30000            1.010               177        180.20 52970.7
     Beginning Time:  08:10:15
        Ending Time:  22:57:38
       Elapsed Time:  14:47:23


MUTHEN & MUTHEN
3463 Stoner Ave.
Los Angeles, CA  90066

Tel: (310) 391-9971
Fax: (310) 391-8971
Web: www.StatModel.com
Support: Support@StatModel.com

Copyright (c) 1998-2021 Muthen & Muthen
```
