## Supplementary material for "Disentangling effects of ethnicity, deprivation, and payment source on obstetric outcomes in American primigravidae: A structural equation model of observational data": Addendum 3a - Mplus output for Baysian estimation of no racism model (part 1 of 2)

```
Mplus VERSION 8.3 (Linux)
MUTHEN & MUTHEN
07/24/2024  12:19 PM

INPUT INSTRUCTIONS

        TITLE: no effects of ethnicity on deprivation, pre-natal care or source of payment
      DATA:

  FILE=/home/jonathan/Desktop/natality/chlm first singletons 210724.dat;
        VARIABLE:
        NAMES = X fage aframf fhisp othf feduc payer aframm mhisp othm mage mht
        meduc bmi cig0 wic precarem prgbp prgdm obgest bwt apgar5 sexinf gonor
        syph chlm hepb hepc;
        MISSING=.; auxiliary=X;

        usev = fage-bwt sexinf;
        useo=precarem lt 9 and fage ge 15 and fage le 60;
        cate = cig0 meduc feduc payer prgbp prgdm wic; ! ordinal variables

      DEFINE: precarem=precarem-3; ! centre onset of ante-natal care to 3 months
          bwt=(bwt-3500)/1000; obgest=(obgest-39);
          if (feduc le 2) then feduc=2; if (meduc le 2) then meduc=2;
          if (feduc eq 7) then feduc=6; if (meduc eq 7) then meduc=6;
          if (cig0 gt 0) then cig0=1; !not pre-computed in R
          mage=(mage-25)/5; fage=(fage-30)/5; mht=(mht-1.65)*10; bmi=(bmi-25)/5;

        ANALYSIS: algo=gibbs(rw); !parameterization=theta;
        estim=bayes; chains=3; proc=4; bseed=19321215; bconv=.005;
        biter=5e5 (1e4);
    ! fbiter=1e2; ! for initial de-bugging

        MODEL: ! STARTING VALUES TAKEN FROM bayes_noracism_original_full_210724_100pcta.out
          ! paternal ethnicity effects on age and education
          fage on aframf*-.25 othf*.3 fhisp*-.3 (s1-s3); !fage with cig0*0 (x19);
          feduc on fage*.05 aframf*-.5 fhisp*-.75 othf*.5 (s4-s7);

          ! ethnicity effects on participation in WIC
          wic on aframf*.7 fhisp*.75 othf*.15 (s8-s10);
          wic on aframm*.75 mhisp*.67 othm*0 (s11-s13);

          ! ethnicity effects on insurance
  !        payer on aframf*-.15 fhisp*-.1 othf*-.175 (s14-s16);
  !        payer on aframm*-.33 mhisp*-.2 othm*-.45 (s17-s19);
          payer with wic*-.475 (j1); payer on fage*.04 feduc*.03 (j6-j7);

          ! assortative mating for age and educational level
          fage with mage*.575 (s20); feduc with meduc*.25 (s21);
          [fage*-.05] (s22); [wic$1*1.5] (s23); [payer$1*-1] (s24);

          ! WIC correlates inversely with BMI (Martin & Lippert 2012)
          wic with BMI*-.25 (s45); wic with cig0*.25 (s48);
          payer with BMI*.175 cig0*.1 (x17-x18);
          ! access to WIC may be complex if not already receiving benefit (Brantley 2020)
          wic on meduc*.25 mage*.015 (s46-s47);

          ! social deprivation/adversity
          socdep by fage*-.67 feduc*-1 (i1-i2);
          socdep by meduc*-2 mht*-.1 cig0*1 bmi*1.1 (i3-i6);
          [socdep@0]; socdep@1;
  !        socdep on aframm*.2 mhisp*.375 aframf*.67 fhisp*.5 (i8-i11);
  !        socdep on othm*-.5 othf*0 (i12-i13);
          mage on socdep*-.85 (i14);
          prgbp on socdep*.6 (i19);
          prgdm on socdep*.05 (i16);
          obgest on socdep*-.4 (i17);
          bwt on socdep*.015 (i18);
          wic on socdep*1 (i7);
          precarem on socdep*.25 (i15);
          payer on socdep*-.9 (i20); ! does this make a difference?

          ! Ante-natal care - ethnicity and other effects
  !        precarem on aframf*.125 aframm*.225 fhisp*.1 mhisp*.1 (s25-s28);
  !        precarem on othf*.1 othm*.125 (s29-s30);
     precarem on mage*0 meduc*0 payer*-.1 cig0*-.05 bmi*-.067 (s31-s35);
          ! pre-natal care and payer effects on birthweight and gestation
          bwt on precarem*0 payer*0 (s36-s37);
          obgest on precarem*.05 payer*0 (s38-s39);
          ! pregnancy problems and pre-natal care may correlate
          prgbp with precarem*-.02 (s40); prgdm with precarem*0 (s41);
          prgbp on payer*.015; prgdm on payer*0 (s42);

          ! maternal risk factors
          ! effects of parental ethnicities on smoking
          cig0 on aframm*.075 mhisp*-.225 othm*-1 (b1-b3);
          cig0 on aframf*-.9 fhisp*-1 othf*.25 (j3-j5);
          ! effects of maternal ethnicity and smoking on maternal age
          mage on aframm*0 mhisp*.0375 othm*-.02 cig0*.015 (b4-b7);
          ! effects of maternal ethnicity on maternal height
          mht on aframm*-.067 mhisp*-.4 othm*-.425 (b8-b10);
          ! effects of maternal ethnicity and smoking on education
          meduc on aframm*-.5 mhisp*-.5 othm *.67 cig0*.375 (b11-b14);
          ! effects of maternal ethnicity and age on BMI
          bmi on meduc*.3 mage*.3 aframm*.3 mhisp*.2 othm*-.75 (b15-b19);
          bmi on cig0*-.25 (x20);

          ! starting values for means of non-Hispanic European American mothers
          meduc with mage*.015 (c1); ! see justification in Methods
          [mht*-.05] (m1); [mage*.5] (m2);  [bmi*-.067] (m3);
          [cig0$1*2] (m4); [precarem*-.3] (s43); ![sexinf$1*-.035] (s44);
          ! variances of non-Hispanic European American mothers
          mage*.625 (v1); bmi*.8 (v2); mht*.425 (v3);
          fage*1.1 (v4); precarem*1.6 (v6); ! cig0*.275 (v5);

          ! starting values for thresholds of educational levels
          ! see CDC's User Guide for 2019 Natality Data Public Use File
            [meduc$1*-3.4] (t1); [meduc$2*-1.5](t2);
            [meduc$3*-.5] (t3); [meduc$4*0] (t4); [meduc$5*3.2] (t5);
            [feduc$1*-2.25] (u1); [feduc$2*-.75](u2);
            [feduc$3*0] (u3); [feduc$4*.33] (u4); [feduc$5*2.5] (u5);

          ! causes of pregnancy risk factors - hypertension (prgbp) & diabetes (prgdm)
          prgbp on mage*.1 meduc*.125 mht*.033 bmi*.125 sexinf*.025 (w30-w34);
          prgbp on aframm*.225 mhisp*0 othm*-.3 (w35-w37);
          prgdm on meduc*-.02 bmi*.2 mage*.15 (w40-w42);
          prgdm on othm*.4 aframm*-.05 mhisp*0 mht*-.1 sexinf*.02 (w45-w49);
          prgbp with prgdm*.075 (w50); ! prgbp and prgdm can inter-relate
          prgbp on cig0*-.1 (w51); prgdm on cig0*.05 (w52);
          prgbp on fage*-.03 aframf*-.05 fhisp*-.025 othf*-.125 (x1-x4);
          prgdm on fage*.02 aframf*-.075 fhisp*0 othf*.075 (x5-x8);

          ! birth outcomes- birthweight
          ! effects of maternal ethnicity and smoking
          bwt on aframm*-.125 mhisp*.01 othm*-.05 cig0*-.025 (w62-w65);
          ! effects of maternal risk factors, pregnancy hypertension and diabetes
          bwt on mage*0 bmi*.067 meduc*0 prgbp*-.075 prgdm*0 (w66-w70);
          bwt on mht*.125 sexinf*.1 (w71-w72);
          bwt on fage*0 aframf*-.075 fhisp*-.075 othf*-.1 (x9-x12);

          ! birth outcome - duration of gestation
          ! effects of maternal risk factors
          obgest on mht*.05 mage*-.05 bmi*.15 meduc*-.075 cig0*.075 (w76-w80);
          ! effects of maternal ethnicity
          obgest on aframm*-.2 mhisp*-.1 othm*.05 (w81-w83);
          ! birthweight can correlate with duration of gestation
          obgest with bwt*.25 (w87);
          ! effects of pregnancy hypertension and diabetes and infant sex
          obgest on prgbp*-.375 prgdm*-.175 (w84-w85);
          obgest on sexinf*-.05 (w86);
            [obgest*.125] (m8); [bwt*-.175] (m9); obgest*1.425 (v7); bwt*0.175 (v8);
            [prgbp$1*1.4] (t23); [prgdm$1*1.85] (t24);
          obgest on fage*0 aframf*-.125 fhisp*-.075 othf*-.05 (x13-x16);

        ! effects of participation in WIC on pre-natal care and outcomes
        precarem on wic*-.1 (g1);
        prgbp on wic*-.1 (g2);
        prgdm on wic*0 (g3);
        obgest on wic*.075 (g4);
        bwt on wic*0 (g5);

      !  ! I have tailored priors to fit values from earlier models
        model priors:
        i1~N(-.7,1); i2-i3~N(-1.2,1); i4~N(-.1,1); i5-i6~N(.2,1); i7~N(1,1);
  !      i8-i11~N(.5,1);
        i14-i18~N(0,1); i19~N(0,1); i20~N(-1,1);
      ! estimation of prgbp on socdep gets stuck if less informative priors
        g1-g5~N(0,2.25);
        j1~N(-.5,1); j3-j7~N(0,2.25);
        m1-m3~N(0,2.25); m4~N(0,2.25);
        m8-m9~N(0,2.25);
        s1-s7~N(0,2.25); s8-s13~N(.25,2.25); ! s14-s19~N(-.25,1);
        s20-s21~N(.5,2.25);
        s22~N(0,2.25); s23~N(1.5,2.25); s24~N(-1,2.25);
        s31-s40~N(0,2.25); s41~N(.4,2.25);
        s42-s43~N(0,2.25); s45-s48~N(0,2.25);
        b1-b19~N(0,2.25); c1~N(0,1);
        w30-w52~N(0,2.25); w62-w72~N(0,2.25); w76-w87~N(0,2.25);
    !        [meduc$1*-3] (t1); [meduc$2*-1.5](t2);
    !        [meduc$3*-.25] (t3); [meduc$4*.1] (t4); [meduc$5*2.5] (t5);
    !        [feduc$1*-3] (u1); [feduc$2*-1](u2);
    !        [feduc$3*0] (u3); [feduc$4*.5] (u4); [feduc$5*1.5] (u5);
        t1~N(-3.25,2.25); t2~N(-1.5,2.25); t3~N(-.5,1); t4~N(0,1); t5~N(3,2.25);
        t23-t24~N(1.5,2.25);
        u1~N(-2.5,2.25); u2~N(-.75,2.25); u3~N(0,1); u4~N(.5,1); u5~N(2.5,2.25);
        v1~IG(15,7.5); v2~IG(20,20); v3~IG(12,6);
        v4~IG(20,20); v6~IG(7.5,12.5); !v5~IG(10,2.25);
        v7~IG(8,10); v8~IG(15,3);
        x1-x20~N(0,2.25);

      model indirect:
          socdep ind aframm; socdep ind mhisp; socdep ind othm;
          socdep ind aframf; socdep ind fhisp; socdep ind othf;
          cig0 ind aframm; cig0 ind mhisp; cig0 ind othm;
          cig0 ind aframf; cig0 ind fhisp; cig0 ind othf;
          meduc ind aframm; meduc ind mhisp; meduc ind othm;
          feduc ind aframm; feduc ind mhisp; feduc ind othm;
          meduc ind aframf; meduc ind fhisp; meduc ind othf;
          feduc ind aframf; feduc ind fhisp; feduc ind othf;
          mage ind aframm; mage ind mhisp; mage ind othm;
          mage ind aframf; mage ind fhisp; mage ind othf;
          fage ind aframm; fage ind mhisp; fage ind othm;
          fage ind aframf; fage ind fhisp; fage ind othf;
          meduc ind aframm; meduc ind mhisp; meduc ind othm;
          feduc ind aframm; feduc ind mhisp; feduc ind othm;
          meduc ind aframf; meduc ind fhisp; meduc ind othf;
          feduc ind aframf; feduc ind fhisp; feduc ind othf;
          bmi ind aframm; bmi ind mhisp; bmi ind othm;
          bmi ind aframf; bmi ind fhisp; bmi ind othf;
          mht ind aframm; mht ind mhisp; mht ind othm;
          mht ind aframf; mht ind fhisp; mht ind othf;
          payer ind aframm; payer ind mhisp; payer ind othm;
          payer ind aframf; payer ind fhisp; payer ind othf;
          wic ind aframm; wic ind mhisp; wic ind othm;
          wic ind aframf; wic ind fhisp; wic ind othf;
          precarem ind aframm; precarem ind mhisp; precarem ind othm;
          precarem ind aframf; precarem ind fhisp; precarem ind othf;
          prgbp ind aframm; prgbp ind mhisp; prgbp ind othm;
          prgbp ind aframf; prgbp ind fhisp; prgbp ind othf;
          prgdm ind aframm; prgdm ind mhisp; prgdm ind othm;
          prgdm ind aframf; prgdm ind fhisp; prgdm ind othf;
          bwt ind aframm; bwt ind mhisp; bwt ind othm;
          bwt ind aframf; bwt ind fhisp; bwt ind othf;
          obgest ind aframm; obgest ind mhisp; obgest ind othm;
          obgest ind aframf; obgest ind fhisp; obgest ind othf;

          payer ind socdep; wic ind socdep; precarem ind socdep;
          prgbp ind socdep; prgdm ind socdep; bwt ind socdep; obgest ind socdep;

          payer ind cig0; wic ind cig0; precarem ind cig0;
          prgbp ind cig0; prgdm ind cig0; bwt ind cig0; obgest ind cig0;

          payer ind mage; wic ind mage; precarem ind mage;
          prgbp ind mage; prgdm ind mage; bwt ind mage; obgest ind mage;

          payer ind fage; wic ind fage; precarem ind fage;
          prgbp ind fage; prgdm ind fage; bwt ind fage; obgest ind fage;

          payer ind meduc; wic ind meduc; precarem ind meduc;
          prgbp ind meduc; prgdm ind meduc; bwt ind meduc; obgest ind meduc;

          payer ind feduc; wic ind feduc; precarem ind feduc;
          prgbp ind feduc; prgdm ind feduc; bwt ind feduc; obgest ind feduc;

          payer ind mht; wic ind mht; precarem ind mht;
          prgbp ind mht; prgdm ind mht; bwt ind mht; obgest ind mht;

          payer ind bmi; wic ind bmi; precarem ind bmi;
          prgbp ind bmi; prgdm ind bmi; bwt ind bmi; obgest ind bmi;

          prgbp ind payer; prgdm ind payer; bwt ind payer; obgest ind payer;
          prgbp ind wic; prgdm ind wic; bwt ind wic; obgest ind wic;
          prgbp ind precarem; prgdm ind precarem; bwt ind precarem; obgest ind precarem;

          precarem via socdep aframm; precarem via socdep mhisp; precarem via socdep othm;
          precarem via socdep aframf; precarem via socdep fhisp; precarem via socdep othf;
          prgbp via socdep aframm; prgbp via socdep mhisp; prgbp via socdep othm;
          prgbp via socdep aframf; prgbp via socdep fhisp; prgbp via socdep othf;
          prgdm via socdep aframm; prgdm via socdep mhisp; prgdm via socdep othm;
          prgdm via socdep aframf; prgdm via socdep fhisp; prgdm via socdep othf;
          bwt via socdep aframm; bwt via socdep mhisp; bwt via socdep othm;
          bwt via socdep aframf; bwt via socdep fhisp; bwt via socdep othf;
          obgest via socdep aframm; obgest via socdep mhisp; obgest via socdep othm;
          obgest via socdep aframf; obgest via socdep fhisp; obgest via socdep othf;

          precarem via socdep cig0; precarem via socdep meduc; precarem via socdep feduc;
          precarem via socdep fage; precarem via socdep mht; precarem via socdep bmi;
          prgbp via socdep cig0; prgbp via socdep meduc; prgbp via socdep feduc;
          prgbp via socdep fage; prgbp via socdep mht; prgbp via socdep bmi;
          prgdm via socdep cig0; prgdm via socdep meduc; prgdm via socdep feduc;
          prgdm via socdep fage; prgdm via socdep mht; prgdm via socdep bmi;
          obgest via socdep cig0; obgest via socdep meduc; obgest via socdep feduc;
          obgest via socdep fage; obgest via socdep mht; obgest via socdep bmi;
          bwt via socdep cig0; bwt via socdep meduc; bwt via socdep feduc;
          bwt via socdep fage; bwt via socdep mht; bwt via socdep bmi;

        OUTPUT: Tech1 CINT(hpd) cross(count) stdyx;


*** WARNING in MODEL INDIRECT command
  There is an indirect effect involving a path between the following
  variables, but no indirect or direct path exists in the model.
  Indirect effect:  SOCDEP IND AFRAMM
*** WARNING in MODEL INDIRECT command
  There is an indirect effect involving a path between the following
  variables, but no indirect or direct path exists in the model.
  Indirect effect:  SOCDEP IND MHISP
*** WARNING in MODEL INDIRECT command
  There is an indirect effect involving a path between the following
  variables, but no indirect or direct path exists in the model.
  Indirect effect:  SOCDEP IND OTHM
*** WARNING in MODEL INDIRECT command
  There is an indirect effect involving a path between the following
  variables, but no indirect or direct path exists in the model.
  Indirect effect:  SOCDEP IND AFRAMF
*** WARNING in MODEL INDIRECT command
  There is an indirect effect involving a path between the following
  variables, but no indirect or direct path exists in the model.
  Indirect effect:  SOCDEP IND FHISP
*** WARNING in MODEL INDIRECT command
  There is an indirect effect involving a path between the following
  variables, but no indirect or direct path exists in the model.
  Indirect effect:  SOCDEP IND OTHF
*** WARNING in MODEL INDIRECT command
  There is an indirect effect involving a path between the following
  variables, but no indirect or direct path exists in the model.
  Indirect effect:  MEDUC IND AFRAMF
*** WARNING in MODEL INDIRECT command
  There is an indirect effect involving a path between the following
  variables, but no indirect or direct path exists in the model.
  Indirect effect:  MEDUC IND FHISP
*** WARNING in MODEL INDIRECT command
  There is an indirect effect involving a path between the following
  variables, but no indirect or direct path exists in the model.
  Indirect effect:  MEDUC IND OTHF
*** WARNING in MODEL INDIRECT command
  There is an indirect effect involving a path between the following
  variables, but no indirect or direct path exists in the model.
  Indirect effect:  MEDUC IND AFRAMF
*** WARNING in MODEL INDIRECT command
  There is an indirect effect involving a path between the following
  variables, but no indirect or direct path exists in the model.
  Indirect effect:  MEDUC IND FHISP
*** WARNING in MODEL INDIRECT command
  There is an indirect effect involving a path between the following
  variables, but no indirect or direct path exists in the model.
  Indirect effect:  MEDUC IND OTHF
*** WARNING in MODEL INDIRECT command
  There is an indirect effect involving a path between the following
  variables, but no indirect or direct path exists in the model.
  Indirect effect:  FEDUC IND AFRAMM
*** WARNING in MODEL INDIRECT command
  There is an indirect effect involving a path between the following
  variables, but no indirect or direct path exists in the model.
  Indirect effect:  FEDUC IND MHISP
*** WARNING in MODEL INDIRECT command
  There is an indirect effect involving a path between the following
  variables, but no indirect or direct path exists in the model.
  Indirect effect:  FEDUC IND OTHM
*** WARNING in MODEL INDIRECT command
  There is an indirect effect involving a path between the following
  variables, but no indirect or direct path exists in the model.
  Indirect effect:  FEDUC IND AFRAMM
*** WARNING in MODEL INDIRECT command
  There is an indirect effect involving a path between the following
  variables, but no indirect or direct path exists in the model.
  Indirect effect:  FEDUC IND MHISP
*** WARNING in MODEL INDIRECT command
  There is an indirect effect involving a path between the following
  variables, but no indirect or direct path exists in the model.
  Indirect effect:  FEDUC IND OTHM
*** WARNING in MODEL INDIRECT command
  There is an indirect effect involving a path between the following
  variables, but no indirect or direct path exists in the model.
  Indirect effect:  MAGE IND AFRAMF
*** WARNING in MODEL INDIRECT command
  There is an indirect effect involving a path between the following
  variables, but no indirect or direct path exists in the model.
  Indirect effect:  MAGE IND FHISP
*** WARNING in MODEL INDIRECT command
  There is an indirect effect involving a path between the following
  variables, but no indirect or direct path exists in the model.
  Indirect effect:  MAGE IND OTHF
*** WARNING in MODEL INDIRECT command
  There is an indirect effect involving a path between the following
  variables, but no indirect or direct path exists in the model.
  Indirect effect:  FAGE IND AFRAMM
*** WARNING in MODEL INDIRECT command
  There is an indirect effect involving a path between the following
  variables, but no indirect or direct path exists in the model.
  Indirect effect:  FAGE IND MHISP
*** WARNING in MODEL INDIRECT command
  There is an indirect effect involving a path between the following
  variables, but no indirect or direct path exists in the model.
  Indirect effect:  FAGE IND OTHM
*** WARNING in MODEL INDIRECT command
  There is an indirect effect involving a path between the following
  variables, but no indirect or direct path exists in the model.
  Indirect effect:  BMI IND AFRAMF
*** WARNING in MODEL INDIRECT command
  There is an indirect effect involving a path between the following
  variables, but no indirect or direct path exists in the model.
  Indirect effect:  BMI IND FHISP
*** WARNING in MODEL INDIRECT command
  There is an indirect effect involving a path between the following
  variables, but no indirect or direct path exists in the model.
  Indirect effect:  BMI IND OTHF
*** WARNING in MODEL INDIRECT command
  There is an indirect effect involving a path between the following
  variables, but no indirect or direct path exists in the model.
  Indirect effect:  MHT IND AFRAMF
*** WARNING in MODEL INDIRECT command
  There is an indirect effect involving a path between the following
  variables, but no indirect or direct path exists in the model.
  Indirect effect:  MHT IND FHISP
*** WARNING in MODEL INDIRECT command
  There is an indirect effect involving a path between the following
  variables, but no indirect or direct path exists in the model.
  Indirect effect:  MHT IND OTHF
*** WARNING in MODEL INDIRECT command
  There is an indirect effect involving a path between the following
  variables, but no indirect or direct path exists in the model.
  Indirect effect:  PAYER IND AFRAMM
*** WARNING in MODEL INDIRECT command
  There is an indirect effect involving a path between the following
  variables, but no indirect or direct path exists in the model.
  Indirect effect:  PAYER IND MHISP
*** WARNING in MODEL INDIRECT command
  There is an indirect effect involving a path between the following
  variables, but no indirect or direct path exists in the model.
  Indirect effect:  PAYER IND OTHM
*** WARNING in MODEL INDIRECT command
  There is an indirect effect involving a path between the following
  variables, but no indirect or direct path exists in the model.
  Indirect effect:  PAYER IND AFRAMF
*** WARNING in MODEL INDIRECT command
  There is an indirect effect involving a path between the following
  variables, but no indirect or direct path exists in the model.
  Indirect effect:  PAYER IND FHISP
*** WARNING in MODEL INDIRECT command
  There is an indirect effect involving a path between the following
  variables, but no indirect or direct path exists in the model.
  Indirect effect:  PAYER IND OTHF
*** WARNING in MODEL INDIRECT command
  There is an indirect effect involving a path between the following
  variables, but no indirect or direct path exists in the model.
  Indirect effect:  PAYER IND CIG0
*** WARNING in MODEL INDIRECT command
  There is an indirect effect involving a path between the following
  variables, but no indirect or direct path exists in the model.
  Indirect effect:  PAYER IND MAGE
*** WARNING in MODEL INDIRECT command
  There is an indirect effect involving a path between the following
  variables, but no indirect or direct path exists in the model.
  Indirect effect:  PAYER IND MEDUC
*** WARNING in MODEL INDIRECT command
  There is an indirect effect involving a path between the following
  variables, but no indirect or direct path exists in the model.
  Indirect effect:  PAYER IND MHT
*** WARNING in MODEL INDIRECT command
  There is an indirect effect involving a path between the following
  variables, but no indirect or direct path exists in the model.
  Indirect effect:  PAYER IND BMI
*** WARNING in MODEL INDIRECT command
  There is an indirect effect involving a path between the following
  variables, but no indirect or direct path exists in the model.
  Indirect effect:  WIC IND CIG0
*** WARNING in MODEL INDIRECT command
  There is an indirect effect involving a path between the following
  variables, but no indirect or direct path exists in the model.
  Indirect effect:  WIC IND FAGE
*** WARNING in MODEL INDIRECT command
  There is an indirect effect involving a path between the following
  variables, but no indirect or direct path exists in the model.
  Indirect effect:  WIC IND FEDUC
*** WARNING in MODEL INDIRECT command
  There is an indirect effect involving a path between the following
  variables, but no indirect or direct path exists in the model.
  Indirect effect:  WIC IND MHT
*** WARNING in MODEL INDIRECT command
  There is an indirect effect involving a path between the following
  variables, but no indirect or direct path exists in the model.
  Indirect effect:  WIC IND BMI
*** WARNING in MODEL INDIRECT command
  There is an indirect effect involving a path between the following
  variables, but no indirect or direct path exists in the model.
  Indirect effect:  PRECAREM IND AFRAMM
*** WARNING in MODEL INDIRECT command
  There is an indirect effect involving a path between the following
  variables, but no indirect or direct path exists in the model.
  Indirect effect:  PRECAREM IND MHISP
*** WARNING in MODEL INDIRECT command
  There is an indirect effect involving a path between the following
  variables, but no indirect or direct path exists in the model.
  Indirect effect:  PRECAREM IND OTHM
*** WARNING in MODEL INDIRECT command
  There is an indirect effect involving a path between the following
  variables, but no indirect or direct path exists in the model.
  Indirect effect:  PRECAREM IND AFRAMF
*** WARNING in MODEL INDIRECT command
  There is an indirect effect involving a path between the following
  variables, but no indirect or direct path exists in the model.
  Indirect effect:  PRECAREM IND FHISP
*** WARNING in MODEL INDIRECT command
  There is an indirect effect involving a path between the following
  variables, but no indirect or direct path exists in the model.
  Indirect effect:  PRECAREM IND OTHF
*** WARNING in MODEL INDIRECT command
  There is an indirect effect involving a path between the following
  variables, but no indirect or direct path exists in the model.
  Indirect effect:  PRECAREM IND FAGE
*** WARNING in MODEL INDIRECT command
  There is an indirect effect involving a path between the following
  variables, but no indirect or direct path exists in the model.
  Indirect effect:  PRECAREM IND FEDUC
*** WARNING in MODEL INDIRECT command
  There is an indirect effect involving a path between the following
  variables, but no indirect or direct path exists in the model.
  Indirect effect:  PRECAREM IND MHT
*** WARNING in MODEL INDIRECT command
  There is an indirect effect involving a path between the following
  variables, but no indirect or direct path exists in the model.
  Indirect effect:  PRGBP IND FEDUC
*** WARNING in MODEL INDIRECT command
  There is an indirect effect involving a path between the following
  variables, but no indirect or direct path exists in the model.
  Indirect effect:  PRGBP IND PRECAREM
*** WARNING in MODEL INDIRECT command
  There is an indirect effect involving a path between the following
  variables, but no indirect or direct path exists in the model.
  Indirect effect:  PRGDM IND FEDUC
*** WARNING in MODEL INDIRECT command
  There is an indirect effect involving a path between the following
  variables, but no indirect or direct path exists in the model.
  Indirect effect:  PRGDM IND PRECAREM
*** WARNING in MODEL INDIRECT command
  There is an indirect effect involving a path between the following
  variables, but no indirect or direct path exists in the model.
  Indirect effect:  BWT IND FEDUC
*** WARNING in MODEL INDIRECT command
  There is an indirect effect involving a path between the following
  variables, but no indirect or direct path exists in the model.
  Indirect effect:  OBGEST IND FEDUC
  61 WARNING(S) FOUND IN THE INPUT INSTRUCTIONS


no effects of ethnicity on deprivation, pre-natal care or source of payment

SUMMARY OF ANALYSIS

Number of groups                                                 1
Number of observations                                      762786

Number of dependent variables                                   14
Number of independent variables                                  7
Number of continuous latent variables                            1

Observed dependent variables

  Continuous
   FAGE        MAGE        MHT         BMI         PRECAREM    OBGEST
   BWT

  Binary and ordered categorical (ordinal)
   FEDUC       PAYER       MEDUC       CIG0        WIC         PRGBP
   PRGDM

Observed independent variables
   AFRAMF      FHISP       OTHF        AFRAMM      MHISP       OTHM
   SEXINF

Observed auxiliary variables
   X

Continuous latent variables
   SOCDEP

Treatment of predictor variables                            Latent


Estimator                                                    BAYES
Specifications for Bayesian Estimation
  Point estimate                                            MEDIAN
  Number of Markov chain Monte Carlo (MCMC) chains               3
  Random seed for the first chain                         19321215
  Starting value information                           UNPERTURBED
  Algorithm used for Markov chain Monte Carlo            GIBBS(RW)
  Convergence criterion                                  0.500D-02
  Maximum number of iterations                              500000
  K-th iteration used for thinning                               1
Link                                                        PROBIT

Input data file(s)
  /home/jonathan/Desktop/natality/chlm first singletons 210724.dat
Input data format  FREE


SUMMARY OF DATA


COVARIANCE COVERAGE OF DATA

Minimum covariance coverage value   0.100

     Number of missing data patterns             1


     PROPORTION OF DATA PRESENT


           Covariance Coverage
              FEDUC         PAYER         MEDUC         CIG0          WIC
              ________      ________      ________      ________      ________
 FEDUC          1.000
 PAYER          1.000         1.000
 MEDUC          1.000         1.000         1.000
 CIG0           1.000         1.000         1.000         1.000
 WIC            1.000         1.000         1.000         1.000         1.000
 PRGBP          1.000         1.000         1.000         1.000         1.000
 PRGDM          1.000         1.000         1.000         1.000         1.000
 FAGE           1.000         1.000         1.000         1.000         1.000
 MAGE           1.000         1.000         1.000         1.000         1.000
 MHT            1.000         1.000         1.000         1.000         1.000
 BMI            1.000         1.000         1.000         1.000         1.000
 PRECAREM       1.000         1.000         1.000         1.000         1.000
 OBGEST         1.000         1.000         1.000         1.000         1.000
 BWT            1.000         1.000         1.000         1.000         1.000
 AFRAMF         1.000         1.000         1.000         1.000         1.000
 FHISP          1.000         1.000         1.000         1.000         1.000
 OTHF           1.000         1.000         1.000         1.000         1.000
 AFRAMM         1.000         1.000         1.000         1.000         1.000
 MHISP          1.000         1.000         1.000         1.000         1.000
 OTHM           1.000         1.000         1.000         1.000         1.000
 SEXINF         1.000         1.000         1.000         1.000         1.000


           Covariance Coverage
              PRGBP         PRGDM         FAGE          MAGE          MHT
              ________      ________      ________      ________      ________
 PRGBP          1.000
 PRGDM          1.000         1.000
 FAGE           1.000         1.000         1.000
 MAGE           1.000         1.000         1.000         1.000
 MHT            1.000         1.000         1.000         1.000         1.000
 BMI            1.000         1.000         1.000         1.000         1.000
 PRECAREM       1.000         1.000         1.000         1.000         1.000
 OBGEST         1.000         1.000         1.000         1.000         1.000
 BWT            1.000         1.000         1.000         1.000         1.000
 AFRAMF         1.000         1.000         1.000         1.000         1.000
 FHISP          1.000         1.000         1.000         1.000         1.000
 OTHF           1.000         1.000         1.000         1.000         1.000
 AFRAMM         1.000         1.000         1.000         1.000         1.000
 MHISP          1.000         1.000         1.000         1.000         1.000
 OTHM           1.000         1.000         1.000         1.000         1.000
 SEXINF         1.000         1.000         1.000         1.000         1.000


           Covariance Coverage
              BMI           PRECAREM      OBGEST        BWT           AFRAMF
              ________      ________      ________      ________      ________
 BMI            1.000
 PRECAREM       1.000         1.000
 OBGEST         1.000         1.000         1.000
 BWT            1.000         1.000         1.000         1.000
 AFRAMF         1.000         1.000         1.000         1.000         1.000
 FHISP          1.000         1.000         1.000         1.000         1.000
 OTHF           1.000         1.000         1.000         1.000         1.000
 AFRAMM         1.000         1.000         1.000         1.000         1.000
 MHISP          1.000         1.000         1.000         1.000         1.000
 OTHM           1.000         1.000         1.000         1.000         1.000
 SEXINF         1.000         1.000         1.000         1.000         1.000


           Covariance Coverage
              FHISP         OTHF          AFRAMM        MHISP         OTHM
              ________      ________      ________      ________      ________
 FHISP          1.000
 OTHF           1.000         1.000
 AFRAMM         1.000         1.000         1.000
 MHISP          1.000         1.000         1.000         1.000
 OTHM           1.000         1.000         1.000         1.000         1.000
 SEXINF         1.000         1.000         1.000         1.000         1.000


           Covariance Coverage
              SEXINF
              ________
 SEXINF         1.000


UNIVARIATE PROPORTIONS AND COUNTS FOR CATEGORICAL VARIABLES

    FEDUC
      Category 1    0.080        60933.000
      Category 2    0.278       211991.000
      Category 3    0.186       141532.000
      Category 4    0.074        56146.000
      Category 5    0.341       259779.000
      Category 6    0.042        32405.000
    PAYER
      Category 1    0.322       245598.000
      Category 2    0.678       517188.000
    MEDUC
      Category 1    0.064        48818.000
      Category 2    0.213       162403.000
      Category 3    0.179       136354.000
      Category 4    0.082        62334.000
      Category 5    0.420       320620.000
      Category 6    0.042        32257.000
    CIG0
      Category 1    0.951       725523.000
      Category 2    0.049        37263.000
    WIC
      Category 1    0.740       564600.000
      Category 2    0.260       198186.000
    PRGBP
      Category 1    0.911       695083.000
      Category 2    0.089        67703.000
    PRGDM
      Category 1    0.945       721009.000
      Category 2    0.055        41777.000


CROSSTABS FOR CATEGORICAL VARIABLES

FEDUC AND PAYER

             PAYER           0        1    Total
FEDUC     0  Count       43888    17045    60933
          1  Count      112868    99123   211991
          2  Count       50315    91217   141532
          3  Count       12799    43347    56146
          4  Count       24201   235578   259779
          5  Count        1527    30878    32405
Total        Count      245598   517188   762786

FEDUC AND MEDUC

             MEDUC           0        1        2        3        4        5    Total
FEDUC     0  Count       26578    21210     8290     2042     2738       75    60933
          1  Count       16742   101685    44582    17269    30725      988   211991
          2  Count        3757    23435    54921    15594    42068     1757   141532
          3  Count         738     6873    10644    12332    24480     1079    56146
          4  Count         957     8837    17143    14389   201840    16613   259779
          5  Count          46      363      774      708    18769    11745    32405
Total        Count       48818   162403   136354    62334   320620    32257   762786

PAYER AND MEDUC

             MEDUC           0        1        2        3        4        5    Total
PAYER     0  Count       37600    99561    59864    16796    30401     1376   245598
          1  Count       11218    62842    76490    45538   290219    30881   517188
Total        Count       48818   162403   136354    62334   320620    32257   762786

FEDUC AND CIG0

             CIG0            0        1    Total
FEDUC     0  Count       54295     6638    60933
          1  Count      193262    18729   211991
          2  Count      134097     7435   141532
          3  Count       54203     1943    56146
          4  Count      257369     2410   259779
          5  Count       32297      108    32405
Total        Count      725523    37263   762786

PAYER AND CIG0

             CIG0            0        1    Total
PAYER     0  Count      223177    22421   245598
          1  Count      502346    14842   517188
Total        Count      725523    37263   762786

MEDUC AND CIG0

             CIG0            0        1    Total
MEDUC     0  Count       42710     6108    48818
          1  Count      146459    15944   162403
          2  Count      127259     9095   136354
          3  Count       59859     2475    62334
          4  Count      317086     3534   320620
          5  Count       32150      107    32257
Total        Count      725523    37263   762786

FEDUC AND WIC

             WIC             0        1    Total
FEDUC     0  Count       22394    38539    60933
          1  Count      116169    95822   211991
          2  Count      102372    39160   141532
          3  Count       46820     9326    56146
          4  Count      245309    14470   259779
          5  Count       31536      869    32405
Total        Count      564600   198186   762786

PAYER AND WIC

             WIC             0        1    Total
PAYER     0  Count       93243   152355   245598
          1  Count      471357    45831   517188
Total        Count      564600   198186   762786

MEDUC AND WIC

             WIC             0        1    Total
MEDUC     0  Count       16929    31889    48818
          1  Count       77985    84418   162403
          2  Count       87012    49342   136354
          3  Count       49439    12895    62334
          4  Count      301685    18935   320620
          5  Count       31550      707    32257
Total        Count      564600   198186   762786

CIG0 AND WIC

             WIC             0        1    Total
CIG0      0  Count      546528   178995   725523
          1  Count       18072    19191    37263
Total        Count      564600   198186   762786

FEDUC AND PRGBP

             PRGBP           0        1    Total
FEDUC     0  Count       55689     5244    60933
          1  Count      191136    20855   211991
          2  Count      127703    13829   141532
          3  Count       50563     5583    56146
          4  Count      239689    20090   259779
          5  Count       30303     2102    32405
Total        Count      695083    67703   762786

PAYER AND PRGBP

             PRGBP           0        1    Total
PAYER     0  Count      224153    21445   245598
          1  Count      470930    46258   517188
Total        Count      695083    67703   762786

MEDUC AND PRGBP

             PRGBP           0        1    Total
MEDUC     0  Count       44912     3906    48818
          1  Count      147302    15101   162403
          2  Count      123158    13196   136354
          3  Count       55788     6546    62334
          4  Count      294053    26567   320620
          5  Count       29870     2387    32257
Total        Count      695083    67703   762786

CIG0 AND PRGBP

             PRGBP           0        1    Total
CIG0      0  Count      661688    63835   725523
          1  Count       33395     3868    37263
Total        Count      695083    67703   762786

WIC AND PRGBP

             PRGBP           0        1    Total
WIC       0  Count      514359    50241   564600
          1  Count      180724    17462   198186
Total        Count      695083    67703   762786

FEDUC AND PRGDM

             PRGDM           0        1    Total
FEDUC     0  Count       58228     2705    60933
          1  Count      201279    10712   211991
          2  Count      133957     7575   141532
          3  Count       52697     3449    56146
          4  Count      244275    15504   259779
          5  Count       30573     1832    32405
Total        Count      721009    41777   762786

PAYER AND PRGDM

             PRGDM           0        1    Total
PAYER     0  Count      234035    11563   245598
          1  Count      486974    30214   517188
Total        Count      721009    41777   762786

MEDUC AND PRGDM

             PRGDM           0        1    Total
MEDUC     0  Count       46911     1907    48818
          1  Count      154790     7613   162403
          2  Count      129160     7194   136354
          3  Count       58442     3892    62334
          4  Count      301282    19338   320620
          5  Count       30424     1833    32257
Total        Count      721009    41777   762786

CIG0 AND PRGDM

             PRGDM           0        1    Total
CIG0      0  Count      685978    39545   725523
          1  Count       35031     2232    37263
Total        Count      721009    41777   762786

WIC AND PRGDM

             PRGDM           0        1    Total
WIC       0  Count      532117    32483   564600
          1  Count      188892     9294   198186
Total        Count      721009    41777   762786

PRGBP AND PRGDM

             PRGDM           0        1    Total
PRGBP     0  Count      658838    36245   695083
          1  Count       62171     5532    67703
Total        Count      721009    41777   762786


UNIVARIATE SAMPLE STATISTICS


     UNIVARIATE HIGHER-ORDER MOMENT DESCRIPTIVE STATISTICS

         Variable/         Mean/     Skewness/   Minimum/ % with                Percentiles
        Sample Size      Variance    Kurtosis    Maximum  Min/Max      20%/60%    40%/80%    Median

     FAGE                 -0.096       0.532      -3.000    0.05%      -1.200     -0.400     -0.200
          762786.000       1.687       0.567       5.800    0.02%       0.200      1.000
     MAGE                  0.449       0.165      -2.000    0.15%      -0.600      0.200      0.400
          762786.000       1.218      -0.563       4.000    0.04%       0.800      1.400
     MHT                  -0.175       0.195      -2.276    0.11%      -0.752     -0.498     -0.244
          762786.000       0.479      -0.051       2.296    0.06%       0.010      0.518
     BMI                   0.101       0.742      -1.680    0.11%      -0.780     -0.340     -0.120
          762786.000       1.025      -0.077       2.980    0.15%       0.160      0.960
     PRECAREM             -0.209       1.837      -2.000    5.56%      -1.000     -1.000     -1.000
          762786.000       1.678       4.070       5.000    1.39%       0.000      0.000
     OBGEST               -0.026      -0.658      -4.000    1.39%      -1.000      0.000      0.000
          762786.000       1.654       0.435       3.000    0.33%       0.000      1.000
     BWT                  -0.195      -0.043      -2.485    0.00%      -0.570     -0.301     -0.195
          762786.000       0.213       0.338       1.500    0.00%      -0.085      0.185
     AFRAMF                0.131       2.182       0.000   86.15%       0.000      0.000      0.000
          762786.000       0.111       2.826       1.000   12.49%       0.000      0.000
     FHISP                 0.174       1.722       0.000   82.62%       0.000      0.000      0.000
          762786.000       0.144       0.965       1.000   17.38%       0.000      0.000
     OTHF                  0.103       2.612       0.000   88.90%       0.000      0.000      0.000
          762786.000       0.089       4.936       1.000    9.55%       0.000      0.000
     AFRAMM                0.112       2.468       0.000   88.17%       0.000      0.000      0.000
          762786.000       0.096       4.178       1.000   10.52%       0.000      0.000
     MHISP                 0.189       1.588       0.000   81.09%       0.000      0.000      0.000
          762786.000       0.153       0.522       1.000   18.91%       0.000      0.000
     OTHM                  0.112       2.457       0.000   87.97%       0.000      0.000      0.000
          762786.000       0.096       4.135       1.000   10.47%       0.000      0.000
     SEXINF                0.512      -0.049       0.000   48.79%       0.000      0.000      1.000
          762786.000       0.250      -1.998       1.000   51.21%       1.000      1.000


THE MODEL ESTIMATION TERMINATED NORMALLY

     USE THE FBITERATIONS OPTION TO INCREASE THE NUMBER OF ITERATIONS BY A FACTOR
     OF AT LEAST TWO TO CHECK CONVERGENCE AND THAT THE PSR VALUE DOES NOT INCREASE.


MODEL FIT INFORMATION

Number of Free Parameters                             167

Bayesian Posterior Predictive Checking using Chi-Square

          95% Confidence Interval for the Difference Between
          the Observed and the Replicated Chi-Square Values

                              73936.196        148736.913

          Posterior Predictive P-Value              0.000


MODEL RESULTS

                                Posterior  One-Tailed         95% C.I.
                    Estimate       S.D.      P-Value   Lower 2.5%  Upper 2.5%  Significance

 SOCDEP   BY
    FAGE              -0.654       0.097      0.005      -0.661      -0.595      *
    FEDUC             -1.002       0.140      0.005      -1.013      -0.916      *
    MEDUC             -2.053       0.321      0.004      -2.122      -1.876      *
    MHT               -0.110       0.016      0.005      -0.112      -0.100      *
    CIG0               0.889       0.210      0.004       0.659       0.941      *
    BMI                1.307       0.167      0.004       1.227       1.391      *

 WIC        ON
    SOCDEP             1.991       0.334      0.004       1.252       2.220      *

 PAYER      ON
    SOCDEP            -0.732       0.166      0.012      -0.758      -0.481      *

 MAGE       ON
    SOCDEP            -0.824       0.114      0.004      -0.834      -0.736      *

 PRGBP      ON
    SOCDEP             1.976       0.567      0.004       1.275       3.188      *

 PRGDM      ON
    SOCDEP             0.011       0.091      0.456      -0.190       0.160

 OBGEST     ON
    SOCDEP            -0.260       0.104      0.006      -0.444      -0.053      *

 BWT        ON
    SOCDEP             0.075       0.036      0.022       0.005       0.151      *

 PRECAREM   ON
    SOCDEP             0.037       0.050      0.045      -0.010       0.162

 FAGE       ON
    AFRAMF            -0.141       0.031      0.000      -0.196      -0.125      *
    OTHF               0.313       0.006      0.000       0.303       0.329      *
    FHISP             -0.205       0.026      0.000      -0.253      -0.192      *

 FEDUC      ON
    FAGE               0.072       0.033      0.000       0.056       0.076      *
    AFRAMF            -0.303       0.033      0.000      -0.401      -0.278      *
    FHISP             -0.618       0.029      0.000      -0.704      -0.600      *
    OTHF               0.487       0.015      0.000       0.471       0.534      *

 WIC        ON
    AFRAMF             0.486       0.074      0.000       0.437       0.716      *
    FHISP              0.568       0.055      0.000       0.524       0.734      *
    OTHF               0.099       0.036      0.000       0.061       0.135      *
    AFRAMM             0.515       0.052      0.000       0.403       0.572      *
    MHISP              0.520       0.065      0.000       0.402       0.579      *
    OTHM              -0.196       0.063      0.043      -0.247      -0.005      *
    MEDUC              0.369       0.049      0.000       0.251       0.431      *
    MAGE               0.038       0.026      0.011      -0.004       0.104

 PAYER      ON
    FAGE               0.082       0.025      0.000       0.076       0.091      *
    FEDUC              0.150       0.073      0.000       0.135       0.204      *

 MAGE       ON
    AFRAMM            -0.113       0.024      0.008      -0.127      -0.055      *
    MHISP             -0.052       0.035      0.125      -0.065       0.037
    OTHM               0.333       0.021      0.000       0.317       0.360      *
    CIG0               0.132       0.016      0.000       0.123       0.159      *

 PRGBP      ON
    PAYER             -0.052       0.033      0.037      -0.123      -0.023      *
    MAGE               0.274       0.058      0.000       0.178       0.386      *
    MEDUC              0.451       0.176      0.000       0.283       0.878      *
    MHT                0.048       0.019      0.000       0.032       0.085      *
    BMI               -0.122       0.130      0.002      -0.450       0.005
    SEXINF             0.029       0.091      0.147      -0.240       0.046
    AFRAMM             0.266       0.168      0.086      -0.250       0.382
    MHISP              0.084       0.251      0.181      -0.725       0.190
    OTHM              -0.828       0.422      0.000      -1.920      -0.498      *
    CIG0              -0.358       0.258      0.000      -1.073      -0.194      *
    FAGE              -0.031       0.031      0.086      -0.048       0.041
    AFRAMF            -0.015       0.061      0.209      -0.172       0.035
    FHISP             -0.017       0.060      0.170      -0.210       0.028
    OTHF              -0.095       0.024      0.000      -0.137      -0.048      *
    WIC               -0.411       0.137      0.000      -0.768      -0.271      *

 PRGDM      ON
    PAYER             -0.003       0.011      0.321      -0.028       0.014
    MEDUC             -0.008       0.022      0.353      -0.057       0.027
    BMI                0.203       0.017      0.000       0.175       0.240      *
    MAGE               0.160       0.014      0.000       0.133       0.182      *
    OTHM               0.401       0.040      0.000       0.334       0.486      *
    AFRAMM            -0.024       0.019      0.093      -0.062       0.013
    MHISP              0.015       0.016      0.193      -0.020       0.043
    MHT               -0.111       0.004      0.000      -0.120      -0.103      *
    SEXINF             0.017       0.005      0.005       0.006       0.027      *
    CIG0               0.043       0.022      0.026       0.003       0.087      *
    FAGE               0.017       0.003      0.000       0.011       0.023      *
    AFRAMF            -0.085       0.015      0.000      -0.114      -0.056      *
    FHISP             -0.006       0.014      0.302      -0.035       0.021
    OTHF               0.079       0.013      0.000       0.054       0.104      *
    WIC                0.004       0.019      0.415      -0.028       0.046

 OBGEST     ON
    PRECAREM           0.048       0.002      0.000       0.045       0.054      *
    PAYER              0.011       0.013      0.032      -0.006       0.026
    MHT                0.064       0.003      0.000       0.058       0.070      *
    MAGE              -0.011       0.021      0.197      -0.064       0.022
    BMI                0.128       0.017      0.000       0.095       0.161      *
    MEDUC             -0.051       0.023      0.010      -0.095      -0.004      *
    CIG0               0.035       0.028      0.037      -0.013       0.085
    AFRAMM            -0.116       0.027      0.017      -0.152      -0.083      *
    MHISP             -0.077       0.029      0.031      -0.109      -0.047      *
    OTHM              -0.025       0.044      0.242      -0.111       0.054
    PRGBP             -0.345       0.036      0.000      -0.372      -0.245      *
    PRGDM             -0.179       0.007      0.000      -0.188      -0.170      *
    SEXINF            -0.049       0.014      0.000      -0.093      -0.040      *
    FAGE               0.003       0.006      0.108      -0.003       0.020
    AFRAMF            -0.130       0.014      0.000      -0.163      -0.108      *
    FHISP             -0.081       0.014      0.002      -0.115      -0.063      *
    OTHF              -0.028       0.011      0.001      -0.054      -0.007      *
    WIC                0.053       0.019      0.003       0.014       0.088      *

 BWT        ON
    PRECAREM          -0.002       0.001      0.012      -0.003      -0.001      *
    PAYER              0.004       0.004      0.017      -0.001       0.009
    AFRAMM            -0.131       0.008      0.000      -0.153      -0.119      *
    MHISP              0.008       0.011      0.151      -0.025       0.020
    OTHM              -0.076       0.015      0.000      -0.107      -0.050      *
    CIG0              -0.042       0.008      0.000      -0.059      -0.028      *
    MAGE               0.002       0.006      0.358      -0.011       0.013
    BMI                0.055       0.005      0.000       0.044       0.065      *
    MEDUC              0.018       0.008      0.005       0.004       0.034      *
    PRGBP             -0.083       0.006      0.000      -0.091      -0.069      *
    PRGDM             -0.005       0.002      0.000      -0.008      -0.002      *
    MHT                0.131       0.001      0.000       0.129       0.133      *
    SEXINF             0.115       0.004      0.000       0.101       0.118      *
    FAGE              -0.008       0.002      0.025      -0.011      -0.004      *
    AFRAMF            -0.077       0.005      0.000      -0.089      -0.068      *
    FHISP             -0.070       0.006      0.000      -0.087      -0.063      *
    OTHF              -0.103       0.004      0.000      -0.112      -0.096      *
    WIC               -0.014       0.007      0.008      -0.028      -0.002      *

 PRECAREM   ON
    MAGE              -0.035       0.007      0.000      -0.042      -0.017      *
    MEDUC             -0.041       0.013      0.016      -0.052      -0.006      *
    PAYER             -0.117       0.007      0.000      -0.125      -0.109      *
    CIG0              -0.056       0.010      0.000      -0.081      -0.046      *
    BMI               -0.025       0.010      0.000      -0.052      -0.017      *
    WIC               -0.012       0.010      0.007      -0.039      -0.001      *

 CIG0       ON
    AFRAMM            -0.309       0.132      0.000      -0.681      -0.250      *
    MHISP             -0.408       0.197      0.000      -0.993      -0.358      *
    OTHM              -1.061       0.036      0.000      -1.119      -0.979      *
    AFRAMF            -0.655       0.081      0.000      -0.797      -0.611      *
    FHISP             -0.952       0.060      0.000      -1.100      -0.912      *
    OTHF               0.251       0.037      0.003       0.211       0.344      *

 MHT        ON
    AFRAMM            -0.044       0.006      0.000      -0.055      -0.036      *
    MHISP             -0.375       0.005      0.000      -0.385      -0.369      *
    OTHM              -0.431       0.003      0.000      -0.436      -0.426      *

 MEDUC      ON
    AFRAMM            -0.140       0.139      0.133      -0.182       0.150
    MHISP             -0.354       0.175      0.062      -0.391       0.039
    OTHM               0.701       0.113      0.000       0.650       0.874      *
    CIG0               0.316       0.089      0.000       0.283       0.493      *

 BMI        ON
    MEDUC              0.345       0.018      0.000       0.323       0.371      *
    MAGE               0.314       0.018      0.000       0.300       0.327      *
    AFRAMM             0.161       0.123      0.099      -0.117       0.190
    MHISP              0.126       0.149      0.138      -0.234       0.152
    OTHM              -0.820       0.086      0.000      -0.980      -0.777      *
    CIG0              -0.265       0.067      0.000      -0.409      -0.238      *

 PAYER    WITH
    WIC               -0.511       0.004      0.000      -0.519      -0.503      *
    BMI                0.173       0.004      0.000       0.165       0.181      *
    CIG0               0.058       0.008      0.000       0.044       0.073      *

 FAGE     WITH
    MAGE               0.590       0.002      0.000       0.586       0.595      *

 FEDUC    WITH
    MEDUC              0.253       0.004      0.000       0.245       0.261      *

 WIC      WITH
    BMI               -0.370       0.016      0.000      -0.399      -0.338      *
    CIG0              -0.274       0.012      0.000      -0.297      -0.251      *

 PRGBP    WITH
    PRECAREM          -0.016       0.007      0.000      -0.034      -0.007      *
    PRGDM              0.093       0.010      0.000       0.076       0.116      *

 PRGDM    WITH
    PRECAREM           0.001       0.003      0.420      -0.006       0.007

 MEDUC    WITH
    MAGE               0.021       0.002      0.000       0.018       0.025      *

 OBGEST   WITH
    BWT                0.240       0.001      0.000       0.238       0.242      *

 Means
    SOCDEP             0.000       0.000      1.000       0.000       0.000

 Intercepts
    FAGE              -0.072       0.010      0.005      -0.079      -0.059      *
    MAGE               0.495       0.009      0.000       0.490       0.505      *
    MHT               -0.051       0.002      0.000      -0.054      -0.048      *
    BMI               -0.059       0.016      0.026      -0.070      -0.033      *
    PRECAREM          -0.223       0.007      0.000      -0.239      -0.216      *
    OBGEST             0.113       0.014      0.000       0.085       0.130      *
    BWT               -0.193       0.002      0.000      -0.196      -0.189      *

 Thresholds
    FEDUC$1           -2.254       0.007      0.000      -2.269      -2.242      *
    FEDUC$2           -0.693       0.004      0.000      -0.701      -0.685      *
    FEDUC$3            0.062       0.003      0.000       0.055       0.068      *
    FEDUC$4            0.373       0.003      0.000       0.366       0.379      *
    FEDUC$5            2.486       0.006      0.000       2.475       2.497      *
    PAYER$1           -0.682       0.004      0.000      -0.688      -0.675      *
    MEDUC$1           -3.440       0.023      0.000      -3.491      -3.398      *
    MEDUC$2           -1.493       0.012      0.000      -1.517      -1.471      *
    MEDUC$3           -0.397       0.007      0.000      -0.410      -0.385      *
    MEDUC$4            0.093       0.006      0.000       0.081       0.104      *
    MEDUC$5            3.450       0.023      0.000       3.411       3.498      *
    CIG0$1             1.844       0.024      0.000       1.779       1.878      *
    WIC$1              1.454       0.043      0.000       1.358       1.521      *
    PRGBP$1            1.559       0.060      0.000       1.466       1.683      *
    PRGDM$1            1.828       0.007      0.000       1.814       1.841      *

 Variances
    SOCDEP             1.000       0.000      0.000       1.000       1.000

 Residual Variances
    FAGE               1.201       0.003      0.000       1.195       1.207      *
    MAGE               0.632       0.003      0.000       0.627       0.638      *
    MHT                0.431       0.002      0.000       0.430       0.433      *
    BMI                0.744       0.009      0.000       0.726       0.763      *
    PRECAREM           1.616       0.003      0.000       1.611       1.622      *
    OBGEST             1.436       0.003      0.000       1.430       1.442      *
    BWT                0.186       0.001      0.000       0.185       0.187      *


STANDARDIZED MODEL RESULTS


STDYX Standardization

                                Posterior  One-Tailed         95% C.I.
                    Estimate       S.D.      P-Value   Lower 2.5%  Upper 2.5%  Significance
 SOCDEP   BY
    FAGE              -0.509       0.075      0.005      -0.514      -0.473      *
    FEDUC             -0.675       0.092      0.005      -0.679      -0.640      *
    MEDUC             -0.983       0.134      0.004      -1.007      -0.956      *
    MHT               -0.159       0.023      0.005      -0.163      -0.145      *
    CIG0               0.613       0.093      0.004       0.462       0.630      *
    BMI                1.292       0.167      0.004       1.205       1.378      *

 WIC        ON
    SOCDEP             1.163       0.161      0.004       0.924       1.236      *

 PAYER      ON
    SOCDEP            -0.528       0.111      0.012      -0.545      -0.382      *

 MAGE       ON
    SOCDEP            -0.763       0.104      0.004      -0.772      -0.705      *

 PRGBP      ON
    SOCDEP             1.754       0.346      0.004       1.271       2.354      *

 PRGDM      ON
    SOCDEP             0.011       0.087      0.456      -0.181       0.153

 OBGEST     ON
    SOCDEP            -0.202       0.081      0.006      -0.350      -0.045      *

 BWT        ON
    SOCDEP             0.162       0.079      0.022       0.011       0.327      *

 PRECAREM   ON
    SOCDEP             0.029       0.038      0.045      -0.008       0.125

 FAGE       ON
    AFRAMF            -0.036       0.009      0.000      -0.052      -0.033      *
    OTHF               0.073       0.002      0.000       0.070       0.078      *
    FHISP             -0.061       0.009      0.000      -0.077      -0.057      *

 FEDUC      ON
    FAGE               0.062       0.028      0.000       0.049       0.066      *
    AFRAMF            -0.068       0.008      0.000      -0.092      -0.063      *
    FHISP             -0.158       0.009      0.000      -0.186      -0.153      *
    OTHF               0.098       0.004      0.000       0.094       0.111      *

 WIC        ON
    AFRAMF             0.094       0.026      0.000       0.087       0.174      *
    FHISP              0.125       0.025      0.000       0.118       0.209      *
    OTHF               0.017       0.009      0.000       0.010       0.024      *
    AFRAMM             0.093       0.014      0.000       0.076       0.102      *
    MHISP              0.119       0.024      0.000       0.096       0.141      *
    OTHM              -0.035       0.012      0.043      -0.044      -0.002      *
    MEDUC              0.450       0.044      0.000       0.354       0.501      *
    MAGE               0.024       0.020      0.011      -0.005       0.080

 PAYER      ON
    FAGE               0.076       0.019      0.000       0.070       0.090      *
    FEDUC              0.160       0.071      0.000       0.145       0.230      *

 MAGE       ON
    AFRAMM            -0.033       0.007      0.008      -0.037      -0.017      *
    MHISP             -0.019       0.013      0.125      -0.023       0.014
    OTHM               0.095       0.007      0.000       0.091       0.107      *
    CIG0               0.178       0.041      0.000       0.162       0.222      *

 PRGBP      ON
    PAYER             -0.065       0.033      0.037      -0.131      -0.031      *
    MAGE               0.259       0.035      0.000       0.194       0.323      *
    MEDUC              0.839       0.187      0.000       0.559       1.232      *
    MHT                0.030       0.006      0.000       0.021       0.041      *
    BMI               -0.110       0.085      0.002      -0.323       0.001
    SEXINF             0.013       0.030      0.147      -0.083       0.020
    AFRAMM             0.074       0.040      0.086      -0.051       0.101
    MHISP              0.030       0.068      0.181      -0.199       0.060
    OTHM              -0.228       0.070      0.000      -0.418      -0.151      *
    CIG0              -0.465       0.225      0.000      -1.122      -0.266      *
    FAGE              -0.036       0.027      0.086      -0.052       0.035
    AFRAMF            -0.004       0.014      0.209      -0.042       0.010
    FHISP             -0.006       0.017      0.170      -0.059       0.009
    OTHF              -0.025       0.006      0.000      -0.036      -0.013      *
    WIC               -0.620       0.090      0.000      -0.810      -0.475      *

 PRGDM      ON
    PAYER             -0.004       0.015      0.321      -0.035       0.018
    MEDUC             -0.015       0.045      0.353      -0.114       0.054
    BMI                0.196       0.016      0.000       0.170       0.232      *
    MAGE               0.165       0.014      0.000       0.137       0.187      *
    OTHM               0.118       0.012      0.000       0.098       0.143      *
    AFRAMM            -0.007       0.006      0.093      -0.018       0.004
    MHISP              0.005       0.006      0.193      -0.008       0.016
    MHT               -0.073       0.003      0.000      -0.079      -0.068      *
    SEXINF             0.008       0.003      0.005       0.003       0.013      *
    CIG0               0.060       0.031      0.026       0.003       0.120      *
    FAGE               0.021       0.004      0.000       0.013       0.028      *
    AFRAMF            -0.027       0.005      0.000      -0.036      -0.018      *
    FHISP             -0.002       0.005      0.302      -0.013       0.007
    OTHF               0.022       0.004      0.000       0.015       0.029      *
    WIC                0.007       0.031      0.415      -0.043       0.076

 OBGEST     ON
    PRECAREM           0.048       0.002      0.000       0.045       0.054      *
    PAYER              0.012       0.015      0.032      -0.005       0.028
    MHT                0.035       0.002      0.000       0.031       0.038      *
    MAGE              -0.009       0.017      0.197      -0.052       0.018
    BMI                0.101       0.014      0.000       0.074       0.127      *
    MEDUC             -0.083       0.037      0.010      -0.151      -0.007      *
    CIG0               0.040       0.033      0.037      -0.019       0.100
    AFRAMM            -0.028       0.006      0.017      -0.037      -0.020      *
    MHISP             -0.023       0.009      0.031      -0.033      -0.014      *
    OTHM              -0.006       0.011      0.242      -0.027       0.013
    PRGBP             -0.300       0.013      0.000      -0.317      -0.272      *
    PRGDM             -0.146       0.006      0.000      -0.154      -0.139      *
    SEXINF            -0.019       0.005      0.000      -0.036      -0.015      *
    FAGE               0.003       0.006      0.108      -0.003       0.020
    AFRAMF            -0.034       0.004      0.000      -0.042      -0.028      *
    FHISP             -0.024       0.004      0.002      -0.034      -0.019      *
    OTHF              -0.007       0.003      0.001      -0.013      -0.002      *
    WIC                0.069       0.025      0.003       0.019       0.116      *

 BWT        ON
    PRECAREM          -0.006       0.002      0.012      -0.009      -0.002      *
    PAYER              0.013       0.012      0.017      -0.004       0.026
    AFRAMM            -0.088       0.005      0.000      -0.102      -0.080      *
    MHISP              0.007       0.009      0.151      -0.021       0.016
    OTHM              -0.051       0.010      0.000      -0.071      -0.033      *
    CIG0              -0.131       0.026      0.000      -0.189      -0.087      *
    MAGE               0.004       0.013      0.358      -0.025       0.030
    BMI                0.121       0.012      0.000       0.096       0.143      *
    MEDUC              0.080       0.035      0.005       0.017       0.154      *
    PRGBP             -0.203       0.011      0.000      -0.226      -0.187      *
    PRGDM             -0.011       0.005      0.000      -0.018      -0.003      *
    MHT                0.195       0.002      0.000       0.192       0.199      *
    SEXINF             0.124       0.005      0.000       0.110       0.128      *
    FAGE              -0.023       0.006      0.025      -0.030      -0.010      *
    AFRAMF            -0.055       0.003      0.000      -0.064      -0.049      *
    FHISP             -0.057       0.005      0.000      -0.071      -0.052      *
    OTHF              -0.067       0.003      0.000      -0.072      -0.062      *
    WIC               -0.052       0.024      0.008      -0.102      -0.007      *

 PRECAREM   ON
    MAGE              -0.029       0.006      0.000      -0.035      -0.013      *
    MEDUC             -0.066       0.022      0.016      -0.084      -0.008      *
    PAYER             -0.125       0.007      0.000      -0.134      -0.111      *
    CIG0              -0.063       0.012      0.000      -0.093      -0.051      *
    BMI               -0.020       0.008      0.000      -0.041      -0.013      *
    WIC               -0.016       0.012      0.007      -0.047      -0.002      *

 CIG0       ON
    AFRAMM            -0.066       0.028      0.000      -0.144      -0.053      *
    MHISP             -0.110       0.052      0.000      -0.266      -0.098      *
    OTHM              -0.226       0.013      0.000      -0.236      -0.207      *
    AFRAMF            -0.150       0.011      0.000      -0.182      -0.141      *
    FHISP             -0.248       0.011      0.000      -0.280      -0.240      *
    OTHF               0.051       0.007      0.003       0.043       0.070      *

 MHT        ON
    AFRAMM            -0.020       0.003      0.000      -0.025      -0.016      *
    MHISP             -0.213       0.003      0.000      -0.219      -0.209      *
    OTHM              -0.193       0.001      0.000      -0.196      -0.191      *

 MEDUC      ON
    AFRAMM            -0.021       0.020      0.133      -0.027       0.024
    MHISP             -0.066       0.032      0.062      -0.074       0.008
    OTHM               0.104       0.016      0.000       0.097       0.141      *
    CIG0               0.220       0.087      0.000       0.195       0.369      *

 BMI        ON
    MEDUC              0.709       0.039      0.000       0.669       0.755      *
    MAGE               0.335       0.022      0.000       0.305       0.349      *
    AFRAMM             0.049       0.037      0.099      -0.035       0.058
    MHISP              0.049       0.057      0.138      -0.089       0.059
    OTHM              -0.251       0.024      0.000      -0.294      -0.238      *
    CIG0              -0.381       0.113      0.000      -0.587      -0.340      *

 PAYER    WITH
    WIC               -0.511       0.004      0.000      -0.519      -0.503      *
    BMI                0.201       0.006      0.000       0.190       0.212      *
    CIG0               0.058       0.008      0.000       0.044       0.073      *

 FAGE     WITH
    MAGE               0.677       0.001      0.000       0.675       0.679      *

 FEDUC    WITH
    MEDUC              0.253       0.004      0.000       0.245       0.261      *

 WIC      WITH
    BMI               -0.429       0.019      0.000      -0.462      -0.389      *
    CIG0              -0.274       0.012      0.000      -0.297      -0.251      *

 PRGBP    WITH
    PRECAREM          -0.013       0.006      0.000      -0.027      -0.006      *
    PRGDM              0.093       0.010      0.000       0.076       0.116      *

 PRGDM    WITH
    PRECAREM           0.001       0.003      0.420      -0.004       0.006

 MEDUC    WITH
    MAGE               0.027       0.002      0.000       0.022       0.032      *

 OBGEST   WITH
    BWT                0.464       0.001      0.000       0.461       0.466      *

 Means
    SOCDEP             0.000       0.000      1.000       0.000       0.000

 Intercepts
    FAGE              -0.056       0.008      0.005      -0.061      -0.047      *
    MAGE               0.459       0.015      0.000       0.453       0.486      *
    MHT               -0.074       0.003      0.000      -0.078      -0.070      *
    BMI               -0.058       0.016      0.026      -0.068      -0.030      *
    PRECAREM          -0.172       0.005      0.000      -0.185      -0.167      *
    OBGEST             0.087       0.011      0.000       0.066       0.101      *
    BWT               -0.418       0.005      0.000      -0.425      -0.410      *

 Thresholds
    FEDUC$1           -1.518       0.025      0.000      -1.579      -1.510      *
    FEDUC$2           -0.467       0.008      0.000      -0.485      -0.461      *
    FEDUC$3            0.042       0.002      0.000       0.037       0.046      *
    FEDUC$4            0.251       0.005      0.000       0.246       0.260      *
    FEDUC$5            1.674       0.027      0.000       1.665       1.739      *
    PAYER$1           -0.491       0.014      0.000      -0.532      -0.486      *
    MEDUC$1           -1.645       0.068      0.000      -1.766      -1.635      *
    MEDUC$2           -0.714       0.030      0.000      -0.767      -0.707      *
    MEDUC$3           -0.190       0.009      0.000      -0.205      -0.184      *
    MEDUC$4            0.044       0.003      0.000       0.039       0.050      *
    MEDUC$5            1.652       0.068      0.000       1.642       1.766      *
    CIG0$1             1.272       0.056      0.000       1.190       1.284      *
    WIC$1              0.848       0.072      0.000       0.830       1.040      *
    PRGBP$1            1.395       0.110      0.000       1.076       1.436      *
    PRGDM$1            1.743       0.007      0.000       1.730       1.755      *

 Variances
    SOCDEP             1.000       0.000      0.000       1.000       1.000

 Residual Variances
    FAGE               0.729       0.015      0.000       0.725       0.759      *
    MAGE               0.542       0.019      0.000       0.535       0.586      *
    MHT                0.905       0.002      0.000       0.903       0.908      *
    BMI                0.727       0.015      0.000       0.704       0.749      *
    PRECAREM           0.966       0.001      0.000       0.965       0.969      *
    OBGEST             0.868       0.004      0.000       0.864       0.872      *
    BWT                0.876       0.003      0.000       0.872       0.879      *


R-SQUARE

                                Posterior  One-Tailed         95% C.I.
    Variable        Estimate       S.D.      P-Value   Lower 2.5%  Upper 2.5%

    FEDUC              0.546       0.016      0.000       0.510       0.551
    PAYER              0.480       0.029      0.000       0.389       0.488
    MEDUC              0.771       0.024      0.000       0.738       0.778
    CIG0               0.525       0.032      0.000       0.509       0.560
    WIC                0.659       0.069      0.000       0.472       0.694
    PRGBP              0.206       0.111      0.000       0.115       0.514
    PRGDM              0.091       0.003      0.000       0.088       0.094
    FAGE               0.271       0.015      0.000       0.241       0.275
    MAGE               0.458       0.019      0.000       0.414       0.465
    MHT                0.095       0.002      0.000       0.092       0.097
    BMI                0.273       0.015      0.000       0.251       0.296
    PRECAREM           0.034       0.001      0.000       0.031       0.035
    OBGEST             0.132       0.004      0.000       0.128       0.136
    BWT                0.124       0.003      0.000       0.121       0.128


TOTAL, TOTAL INDIRECT, SPECIFIC INDIRECT, AND DIRECT EFFECTS


                                Posterior  One-Tailed         95% C.I.
                    Estimate       S.D.      P-Value   Lower 2.5%  Upper 2.5%  Significance

Effects from AFRAMM to SOCDEP

    Total              0.000       0.000      0.000       0.000       0.000
    Total indirect     0.000       0.000      0.000       0.000       0.000


Effects from MHISP to SOCDEP

    Total              0.000       0.000      0.000       0.000       0.000
    Total indirect     0.000       0.000      0.000       0.000       0.000


Effects from OTHM to SOCDEP

    Total              0.000       0.000      0.000       0.000       0.000
    Total indirect     0.000       0.000      0.000       0.000       0.000


Effects from AFRAMF to SOCDEP

    Total              0.000       0.000      0.000       0.000       0.000
    Total indirect     0.000       0.000      0.000       0.000       0.000


Effects from FHISP to SOCDEP

    Total              0.000       0.000      0.000       0.000       0.000
    Total indirect     0.000       0.000      0.000       0.000       0.000


Effects from OTHF to SOCDEP

    Total              0.000       0.000      0.000       0.000       0.000
    Total indirect     0.000       0.000      0.000       0.000       0.000


Effects from AFRAMM to CIG0

    Total             -0.309       0.132      0.000      -0.681      -0.250      *
    Total indirect     0.000       0.000      0.000       0.000       0.000

  Direct
    CIG0
    AFRAMM            -0.309       0.132      0.000      -0.681      -0.250      *


Effects from MHISP to CIG0

    Total             -0.408       0.197      0.000      -0.993      -0.358      *
    Total indirect     0.000       0.000      0.000       0.000       0.000

  Direct
    CIG0
    MHISP             -0.408       0.197      0.000      -0.993      -0.358      *


Effects from OTHM to CIG0

    Total             -1.061       0.036      0.000      -1.119      -0.979      *
    Total indirect     0.000       0.000      0.000       0.000       0.000

  Direct
    CIG0
    OTHM              -1.061       0.036      0.000      -1.119      -0.979      *


Effects from AFRAMF to CIG0

    Total             -0.655       0.081      0.000      -0.797      -0.611      *
    Total indirect     0.000       0.000      0.000       0.000       0.000

  Direct
    CIG0
    AFRAMF            -0.655       0.081      0.000      -0.797      -0.611      *


Effects from FHISP to CIG0

    Total             -0.952       0.060      0.000      -1.100      -0.912      *
    Total indirect     0.000       0.000      0.000       0.000       0.000

  Direct
    CIG0
    FHISP             -0.952       0.060      0.000      -1.100      -0.912      *


Effects from OTHF to CIG0

    Total              0.251       0.037      0.003       0.211       0.344      *
    Total indirect     0.000       0.000      0.000       0.000       0.000

  Direct
    CIG0
    OTHF               0.251       0.037      0.003       0.211       0.344      *


Effects from AFRAMM to MEDUC

    Total             -0.236       0.042      0.007      -0.264      -0.147      *
    Total indirect    -0.096       0.113      0.000      -0.332      -0.074      *

  Specific indirect 1
    MEDUC
    CIG0
    AFRAMM            -0.096       0.113      0.000      -0.332      -0.074      *

  Direct
    MEDUC
    AFRAMM            -0.140       0.139      0.133      -0.182       0.150


Effects from MHISP to MEDUC

    Total             -0.481       0.031      0.000      -0.503      -0.391      *
    Total indirect    -0.128       0.163      0.000      -0.495      -0.105      *

  Specific indirect 1
    MEDUC
    CIG0
    MHISP             -0.128       0.163      0.000      -0.495      -0.105      *

  Direct
    MEDUC
    MHISP             -0.354       0.175      0.062      -0.391       0.039


Effects from OTHM to MEDUC

    Total              0.362       0.040      0.000       0.326       0.395      *
    Total indirect    -0.338       0.079      0.000      -0.486      -0.292      *

  Specific indirect 1
    MEDUC
    CIG0
    OTHM              -0.338       0.079      0.000      -0.486      -0.292      *

  Direct
    MEDUC
    OTHM               0.701       0.113      0.000       0.650       0.874      *


Effects from AFRAMF to MEDUC

    Total             -0.207       0.103      0.000      -0.399      -0.176      *
    Total indirect    -0.207       0.103      0.000      -0.399      -0.176      *

  Specific indirect 1
    MEDUC
    CIG0
    AFRAMF            -0.207       0.103      0.000      -0.399      -0.176      *


Effects from FHISP to MEDUC

    Total             -0.301       0.096      0.000      -0.496      -0.264      *
    Total indirect    -0.301       0.096      0.000      -0.496      -0.264      *

  Specific indirect 1
    MEDUC
    CIG0
    FHISP             -0.301       0.096      0.000      -0.496      -0.264      *


Effects from OTHF to MEDUC

    Total              0.080       0.024      0.003       0.062       0.154      *
    Total indirect     0.080       0.024      0.003       0.062       0.154      *

  Specific indirect 1
    MEDUC
    CIG0
    OTHF               0.080       0.024      0.003       0.062       0.154      *


Effects from AFRAMM to MEDUC

    Total             -0.236       0.042      0.007      -0.264      -0.147      *
    Total indirect    -0.096       0.113      0.000      -0.332      -0.074      *

  Specific indirect 1
    MEDUC
    CIG0
    AFRAMM            -0.096       0.113      0.000      -0.332      -0.074      *

  Direct
    MEDUC
    AFRAMM            -0.140       0.139      0.133      -0.182       0.150


Effects from MHISP to MEDUC

    Total             -0.481       0.031      0.000      -0.503      -0.391      *
    Total indirect    -0.128       0.163      0.000      -0.495      -0.105      *

  Specific indirect 1
    MEDUC
    CIG0
    MHISP             -0.128       0.163      0.000      -0.495      -0.105      *

  Direct
    MEDUC
    MHISP             -0.354       0.175      0.062      -0.391       0.039


Effects from OTHM to MEDUC

    Total              0.362       0.040      0.000       0.326       0.395      *
    Total indirect    -0.338       0.079      0.000      -0.486      -0.292      *

  Specific indirect 1
    MEDUC
    CIG0
    OTHM              -0.338       0.079      0.000      -0.486      -0.292      *

  Direct
    MEDUC
    OTHM               0.701       0.113      0.000       0.650       0.874      *


Effects from AFRAMF to MEDUC

    Total             -0.207       0.103      0.000      -0.399      -0.176      *
    Total indirect    -0.207       0.103      0.000      -0.399      -0.176      *

  Specific indirect 1
    MEDUC
    CIG0
    AFRAMF            -0.207       0.103      0.000      -0.399      -0.176      *


Effects from FHISP to MEDUC

    Total             -0.301       0.096      0.000      -0.496      -0.264      *
    Total indirect    -0.301       0.096      0.000      -0.496      -0.264      *

  Specific indirect 1
    MEDUC
    CIG0
    FHISP             -0.301       0.096      0.000      -0.496      -0.264      *


Effects from OTHF to MEDUC

    Total              0.080       0.024      0.003       0.062       0.154      *
    Total indirect     0.080       0.024      0.003       0.062       0.154      *

  Specific indirect 1
    MEDUC
    CIG0
    OTHF               0.080       0.024      0.003       0.062       0.154      *


Effects from AFRAMM to FEDUC

    Total              0.000       0.000      0.000       0.000       0.000
    Total indirect     0.000       0.000      0.000       0.000       0.000


Effects from MHISP to FEDUC

    Total              0.000       0.000      0.000       0.000       0.000
    Total indirect     0.000       0.000      0.000       0.000       0.000


Effects from OTHM to FEDUC

    Total              0.000       0.000      0.000       0.000       0.000
    Total indirect     0.000       0.000      0.000       0.000       0.000


Effects from AFRAMF to FEDUC

    Total             -0.314       0.043      0.000      -0.412      -0.287      *
    Total indirect    -0.010       0.013      0.000      -0.011      -0.009      *

  Specific indirect 1
    FEDUC
    FAGE
    AFRAMF            -0.010       0.013      0.000      -0.011      -0.009      *

  Direct
    FEDUC
    AFRAMF            -0.303       0.033      0.000      -0.401      -0.278      *


Effects from FHISP to FEDUC

    Total             -0.633       0.037      0.000      -0.738      -0.614      *
    Total indirect    -0.015       0.014      0.000      -0.016      -0.013      *

  Specific indirect 1
    FEDUC
    FAGE
    FHISP             -0.015       0.014      0.000      -0.016      -0.013      *

  Direct
    FEDUC
    FHISP             -0.618       0.029      0.000      -0.704      -0.600      *


Effects from OTHF to FEDUC

    Total              0.510       0.019      0.000       0.495       0.566      *
    Total indirect     0.022       0.011      0.000       0.018       0.024      *

  Specific indirect 1
    FEDUC
    FAGE
    OTHF               0.022       0.011      0.000       0.018       0.024      *

  Direct
    FEDUC
    OTHF               0.487       0.015      0.000       0.471       0.534      *


Effects from AFRAMM to FEDUC

    Total              0.000       0.000      0.000       0.000       0.000
    Total indirect     0.000       0.000      0.000       0.000       0.000


Effects from MHISP to FEDUC

    Total              0.000       0.000      0.000       0.000       0.000
    Total indirect     0.000       0.000      0.000       0.000       0.000


Effects from OTHM to FEDUC

    Total              0.000       0.000      0.000       0.000       0.000
    Total indirect     0.000       0.000      0.000       0.000       0.000


Effects from AFRAMF to FEDUC

    Total             -0.314       0.043      0.000      -0.412      -0.287      *
    Total indirect    -0.010       0.013      0.000      -0.011      -0.009      *

  Specific indirect 1
    FEDUC
    FAGE
    AFRAMF            -0.010       0.013      0.000      -0.011      -0.009      *

  Direct
    FEDUC
    AFRAMF            -0.303       0.033      0.000      -0.401      -0.278      *


Effects from FHISP to FEDUC

    Total             -0.633       0.037      0.000      -0.738      -0.614      *
    Total indirect    -0.015       0.014      0.000      -0.016      -0.013      *

  Specific indirect 1
    FEDUC
    FAGE
    FHISP             -0.015       0.014      0.000      -0.016      -0.013      *

  Direct
    FEDUC
    FHISP             -0.618       0.029      0.000      -0.704      -0.600      *


Effects from OTHF to FEDUC

    Total              0.510       0.019      0.000       0.495       0.566      *
    Total indirect     0.022       0.011      0.000       0.018       0.024      *

  Specific indirect 1
    FEDUC
    FAGE
    OTHF               0.022       0.011      0.000       0.018       0.024      *

  Direct
    FEDUC
    OTHF               0.487       0.015      0.000       0.471       0.534      *


Effects from AFRAMM to MAGE

    Total             -0.154       0.014      0.000      -0.173      -0.128      *
    Total indirect    -0.040       0.030      0.000      -0.106      -0.032      *

  Specific indirect 1
    MAGE
    CIG0
    AFRAMM            -0.040       0.030      0.000      -0.106      -0.032      *

  Direct
    MAGE
    AFRAMM            -0.113       0.024      0.008      -0.127      -0.055      *


Effects from MHISP to MAGE

    Total             -0.106       0.014      0.000      -0.130      -0.086      *
    Total indirect    -0.054       0.044      0.000      -0.158      -0.046      *

  Specific indirect 1
    MAGE
    CIG0
    MHISP             -0.054       0.044      0.000      -0.158      -0.046      *

  Direct
    MAGE
    MHISP             -0.052       0.035      0.125      -0.065       0.037


Effects from OTHM to MAGE

    Total              0.192       0.009      0.000       0.181       0.204      *
    Total indirect    -0.141       0.014      0.000      -0.159      -0.126      *

  Specific indirect 1
    MAGE
    CIG0
    OTHM              -0.141       0.014      0.000      -0.159      -0.126      *

  Direct
    MAGE
    OTHM               0.333       0.021      0.000       0.317       0.360      *


Effects from AFRAMF to MAGE

    Total             -0.087       0.024      0.000      -0.128      -0.076      *
    Total indirect    -0.087       0.024      0.000      -0.128      -0.076      *

  Specific indirect 1
    MAGE
    CIG0
    AFRAMF            -0.087       0.024      0.000      -0.128      -0.076      *


Effects from FHISP to MAGE

    Total             -0.126       0.020      0.000      -0.162      -0.115      *
    Total indirect    -0.126       0.020      0.000      -0.162      -0.115      *

  Specific indirect 1
    MAGE
    CIG0
    FHISP             -0.126       0.020      0.000      -0.162      -0.115      *


Effects from OTHF to MAGE

    Total              0.033       0.006      0.003       0.027       0.050      *
    Total indirect     0.033       0.006      0.003       0.027       0.050      *

  Specific indirect 1
    MAGE
    CIG0
    OTHF               0.033       0.006      0.003       0.027       0.050      *


Effects from AFRAMM to FAGE

    Total              0.000       0.000      0.000       0.000       0.000
    Total indirect     0.000       0.000      0.000       0.000       0.000


Effects from MHISP to FAGE

    Total              0.000       0.000      0.000       0.000       0.000
    Total indirect     0.000       0.000      0.000       0.000       0.000


Effects from OTHM to FAGE

    Total              0.000       0.000      0.000       0.000       0.000
    Total indirect     0.000       0.000      0.000       0.000       0.000


Effects from AFRAMF to FAGE

    Total             -0.141       0.031      0.000      -0.196      -0.125      *
    Total indirect     0.000       0.000      0.000       0.000       0.000

  Direct
    FAGE
    AFRAMF            -0.141       0.031      0.000      -0.196      -0.125      *


Effects from FHISP to FAGE

    Total             -0.205       0.026      0.000      -0.253      -0.192      *
    Total indirect     0.000       0.000      0.000       0.000       0.000

  Direct
    FAGE
    FHISP             -0.205       0.026      0.000      -0.253      -0.192      *


Effects from OTHF to FAGE

    Total              0.313       0.006      0.000       0.303       0.329      *
    Total indirect     0.000       0.000      0.000       0.000       0.000

  Direct
    FAGE
    OTHF               0.313       0.006      0.000       0.303       0.329      *


Effects from AFRAMM to BMI

    Total              0.111       0.030      0.020       0.043       0.126      *
    Total indirect    -0.049       0.095      0.180      -0.071       0.163

  Specific indirect 1
    BMI
    MEDUC
    AFRAMM            -0.048       0.051      0.133      -0.062       0.055

  Specific indirect 2
    BMI
    CIG0
    AFRAMM             0.081       0.090      0.000       0.062       0.278      *

  Specific indirect 3
    BMI
    MAGE
    AFRAMM            -0.036       0.008      0.008      -0.040      -0.017      *

  Specific indirect 4
    BMI
    MEDUC
    CIG0
    AFRAMM            -0.033       0.045      0.000      -0.122      -0.025      *

  Specific indirect 5
    BMI
    MAGE
    CIG0
    AFRAMM            -0.013       0.008      0.000      -0.032      -0.010      *

  Direct
    BMI
    AFRAMM             0.161       0.123      0.099      -0.117       0.190


Effects from MHISP to BMI

    Total              0.033       0.025      0.108      -0.026       0.045
    Total indirect    -0.092       0.126      0.147      -0.113       0.209

  Specific indirect 1
    BMI
    MEDUC
    MHISP             -0.121       0.063      0.062      -0.135       0.014

  Specific indirect 2
    BMI
    CIG0
    MHISP              0.107       0.129      0.000       0.089       0.406      *

  Specific indirect 3
    BMI
    MAGE
    MHISP             -0.016       0.010      0.125      -0.020       0.010

  Specific indirect 4
    BMI
    MEDUC
    CIG0
    MHISP             -0.044       0.064      0.000      -0.177      -0.035      *

  Specific indirect 5
    BMI
    MAGE
    CIG0
    MHISP             -0.017       0.011      0.000      -0.046      -0.014      *

  Direct
    BMI
    MHISP              0.126       0.149      0.138      -0.234       0.152


Effects from OTHM to BMI

    Total             -0.352       0.014      0.000      -0.368      -0.339      *
    Total indirect     0.468       0.074      0.000       0.424       0.613      *

  Specific indirect 1
    BMI
    MEDUC
    OTHM               0.241       0.049      0.000       0.215       0.325      *

  Specific indirect 2
    BMI
    CIG0
    OTHM               0.283       0.060      0.000       0.247       0.404      *

  Specific indirect 3
    BMI
    MAGE
    OTHM               0.104       0.005      0.000       0.098       0.111      *

  Specific indirect 4
    BMI
    MEDUC
    CIG0
    OTHM              -0.116       0.034      0.000      -0.180      -0.097      *

  Specific indirect 5
    BMI
    MAGE
    CIG0
    OTHM              -0.044       0.003      0.000      -0.050      -0.039      *

  Direct
    BMI
    OTHM              -0.820       0.086      0.000      -0.980      -0.777      *


Effects from AFRAMF to BMI

    Total              0.075       0.033      0.000       0.064       0.150      *
    Total indirect     0.075       0.033      0.000       0.064       0.150      *

  Specific indirect 1
    BMI
    CIG0
    AFRAMF             0.173       0.072      0.000       0.148       0.336      *

  Specific indirect 2
    BMI
    MEDUC
    CIG0
    AFRAMF            -0.071       0.037      0.000      -0.146      -0.058      *

  Specific indirect 3
    BMI
    MAGE
    CIG0
    AFRAMF            -0.027       0.004      0.000      -0.039      -0.024      *


Effects from FHISP to BMI

    Total              0.109       0.030      0.000       0.098       0.186      *
    Total indirect     0.109       0.030      0.000       0.098       0.186      *

  Specific indirect 1
    BMI
    CIG0
    FHISP              0.252       0.066      0.000       0.224       0.416      *

  Specific indirect 2
    BMI
    MEDUC
    CIG0
    FHISP             -0.104       0.035      0.000      -0.181      -0.088      *

  Specific indirect 3
    BMI
    MAGE
    CIG0
    FHISP             -0.040       0.004      0.000      -0.049      -0.036      *


Effects from OTHF to BMI

    Total             -0.029       0.009      0.003      -0.056      -0.022      *
    Total indirect    -0.029       0.009      0.003      -0.056      -0.022      *

  Specific indirect 1
    BMI
    CIG0
    OTHF              -0.067       0.019      0.003      -0.129      -0.052      *

  Specific indirect 2
    BMI
    MEDUC
    CIG0
    OTHF               0.027       0.009      0.003       0.021       0.058      *

  Specific indirect 3
    BMI
    MAGE
    CIG0
    OTHF               0.010       0.002      0.003       0.008       0.015      *


Effects from AFRAMM to MHT

    Total             -0.044       0.006      0.000      -0.055      -0.036      *
    Total indirect     0.000       0.000      0.000       0.000       0.000

  Direct
    MHT
    AFRAMM            -0.044       0.006      0.000      -0.055      -0.036      *


Effects from MHISP to MHT

    Total             -0.375       0.005      0.000      -0.385      -0.369      *
    Total indirect     0.000       0.000      0.000       0.000       0.000

  Direct
    MHT
    MHISP             -0.375       0.005      0.000      -0.385      -0.369      *


Effects from OTHM to MHT

    Total             -0.431       0.003      0.000      -0.436      -0.426      *
    Total indirect     0.000       0.000      0.000       0.000       0.000

  Direct
    MHT
    OTHM              -0.431       0.003      0.000      -0.436      -0.426      *


Effects from AFRAMF to MHT

    Total              0.000       0.000      0.000       0.000       0.000
    Total indirect     0.000       0.000      0.000       0.000       0.000


Effects from FHISP to MHT

    Total              0.000       0.000      0.000       0.000       0.000
    Total indirect     0.000       0.000      0.000       0.000       0.000


Effects from OTHF to MHT

    Total              0.000       0.000      0.000       0.000       0.000
    Total indirect     0.000       0.000      0.000       0.000       0.000


Effects from AFRAMM to PAYER

    Total              0.000       0.000      0.000       0.000       0.000
    Total indirect     0.000       0.000      0.000       0.000       0.000


Effects from MHISP to PAYER

    Total              0.000       0.000      0.000       0.000       0.000
    Total indirect     0.000       0.000      0.000       0.000       0.000


Effects from OTHM to PAYER

    Total              0.000       0.000      0.000       0.000       0.000
    Total indirect     0.000       0.000      0.000       0.000       0.000


Effects from AFRAMF to PAYER

    Total             -0.058       0.056      0.000      -0.101      -0.049      *
    Total indirect    -0.058       0.056      0.000      -0.101      -0.049      *

  Specific indirect 1
    PAYER
    FEDUC
    AFRAMF            -0.045       0.036      0.000      -0.081      -0.037      *

  Specific indirect 2
    PAYER
    FAGE
    AFRAMF            -0.012       0.011      0.000      -0.018      -0.010      *

  Specific indirect 3
    PAYER
    FEDUC
    FAGE
    AFRAMF            -0.002       0.010      0.000      -0.002      -0.001      *


Effects from FHISP to PAYER

    Total             -0.111       0.075      0.000      -0.174      -0.100      *
    Total indirect    -0.111       0.075      0.000      -0.174      -0.100      *

  Specific indirect 1
    PAYER
    FEDUC
    FHISP             -0.092       0.053      0.000      -0.148      -0.082      *

  Specific indirect 2
    PAYER
    FAGE
    FHISP             -0.017       0.011      0.000      -0.023      -0.015      *

  Specific indirect 3
    PAYER
    FEDUC
    FAGE
    FHISP             -0.002       0.011      0.000      -0.003      -0.002      *


Effects from OTHF to PAYER

    Total              0.102       0.054      0.000       0.094       0.146      *
    Total indirect     0.102       0.054      0.000       0.094       0.146      *

  Specific indirect 1
    PAYER
    FEDUC
    OTHF               0.073       0.037      0.000       0.066       0.113      *

  Specific indirect 2
    PAYER
    FAGE
    OTHF               0.026       0.008      0.000       0.023       0.030      *

  Specific indirect 3
    PAYER
    FEDUC
    FAGE
    OTHF               0.003       0.009      0.000       0.003       0.004      *


Effects from SOCDEP to PAYER

    Total             -0.943       0.164      0.007      -0.957      -0.730      *
    Total indirect    -0.210       0.093      0.005      -0.249      -0.192      *

  Specific indirect 1
    PAYER
    FEDUC
    SOCDEP            -0.150       0.064      0.005      -0.188      -0.134      *

  Specific indirect 2
    PAYER
    FAGE
    SOCDEP            -0.054       0.017      0.005      -0.057      -0.048      *

  Specific indirect 3
    PAYER
    FEDUC
    FAGE
    SOCDEP            -0.007       0.014      0.005      -0.008      -0.006      *

  Direct
    PAYER
    SOCDEP            -0.732       0.166      0.012      -0.758      -0.481      *


Effects from CIG0 to PAYER

    Total              0.000       0.000      0.000       0.000       0.000
    Total indirect     0.000       0.000      0.000       0.000       0.000


Effects from MAGE to PAYER

    Total              0.000       0.000      0.000       0.000       0.000
    Total indirect     0.000       0.000      0.000       0.000       0.000


Effects from FAGE to PAYER

    Total              0.093       0.052      0.000       0.086       0.101      *
    Total indirect     0.011       0.028      0.000       0.009       0.012      *

  Specific indirect 1
    PAYER
    FEDUC
    FAGE               0.011       0.028      0.000       0.009       0.012      *

  Direct
    PAYER
    FAGE               0.082       0.025      0.000       0.076       0.091      *


Effects from MEDUC to PAYER

    Total              0.000       0.000      0.000       0.000       0.000
    Total indirect     0.000       0.000      0.000       0.000       0.000


Effects from FEDUC to PAYER

    Total              0.150       0.073      0.000       0.135       0.204      *
    Total indirect     0.000       0.000      0.000       0.000       0.000

  Direct
    PAYER
    FEDUC              0.150       0.073      0.000       0.135       0.204      *


Effects from MHT to PAYER

    Total              0.000       0.000      0.000       0.000       0.000
    Total indirect     0.000       0.000      0.000       0.000       0.000


Effects from BMI to PAYER

    Total              0.000       0.000      0.000       0.000       0.000
    Total indirect     0.000       0.000      0.000       0.000       0.000


Effects from AFRAMM to WIC

    Total              0.421       0.046      0.000       0.350       0.458      *
    Total indirect    -0.093       0.021      0.002      -0.117      -0.047      *

  Specific indirect 1
    WIC
    MEDUC
    AFRAMM            -0.052       0.039      0.133      -0.074       0.039

  Specific indirect 2
    WIC
    MAGE
    AFRAMM            -0.004       0.003      0.020      -0.008       0.000      *

  Specific indirect 3
    WIC
    MEDUC
    CIG0
    AFRAMM            -0.036       0.021      0.000      -0.087      -0.029      *

  Specific indirect 4
    WIC
    MAGE
    CIG0
    AFRAMM            -0.002       0.004      0.011      -0.012       0.001

  Direct
    WIC
    AFRAMM             0.515       0.052      0.000       0.403       0.572      *


Effects from MHISP to WIC

    Total              0.337       0.062      0.000       0.268       0.372      *
    Total indirect    -0.181       0.028      0.000      -0.217      -0.116      *

  Specific indirect 1
    WIC
    MEDUC
    MHISP             -0.130       0.056      0.062      -0.163       0.012

  Specific indirect 2
    WIC
    MAGE
    MHISP             -0.002       0.003      0.133      -0.004       0.004

  Specific indirect 3
    WIC
    MEDUC
    CIG0
    MHISP             -0.048       0.032      0.000      -0.125      -0.041      *

  Specific indirect 4
    WIC
    MAGE
    CIG0
    MHISP             -0.002       0.006      0.011      -0.017       0.001

  Direct
    WIC
    MHISP              0.520       0.065      0.000       0.402       0.579      *


Effects from OTHM to WIC

    Total             -0.054       0.057      0.106      -0.092       0.118
    Total indirect     0.140       0.020      0.000       0.105       0.167      *

  Specific indirect 1
    WIC
    MEDUC
    OTHM               0.258       0.027      0.000       0.214       0.290      *

  Specific indirect 2
    WIC
    MAGE
    OTHM               0.013       0.010      0.011      -0.003       0.038

  Specific indirect 3
    WIC
    MEDUC
    CIG0
    OTHM              -0.125       0.012      0.000      -0.138      -0.112      *

  Specific indirect 4
    WIC
    MAGE
    CIG0
    OTHM              -0.005       0.005      0.011      -0.016       0.001

  Direct
    WIC
    OTHM              -0.196       0.063      0.043      -0.247      -0.005      *


Effects from AFRAMF to WIC

    Total              0.406       0.060      0.000       0.360       0.575      *
    Total indirect    -0.080       0.030      0.000      -0.111      -0.070      *

  Specific indirect 1
    WIC
    MEDUC
    CIG0
    AFRAMF            -0.077       0.025      0.000      -0.099      -0.068      *

  Specific indirect 2
    WIC
    MAGE
    CIG0
    AFRAMF            -0.003       0.005      0.011      -0.013       0.001

  Direct
    WIC
    AFRAMF             0.486       0.074      0.000       0.437       0.716      *


Effects from FHISP to WIC

    Total              0.451       0.045      0.000       0.413       0.591      *
    Total indirect    -0.117       0.026      0.000      -0.143      -0.103      *

  Specific indirect 1
    WIC
    MEDUC
    CIG0
    FHISP             -0.113       0.022      0.000      -0.132      -0.101      *

  Specific indirect 2
    WIC
    MAGE
    CIG0
    FHISP             -0.005       0.005      0.011      -0.016       0.001

  Direct
    WIC
    FHISP              0.568       0.055      0.000       0.524       0.734      *


Effects from OTHF to WIC

    Total              0.131       0.035      0.000       0.093       0.168      *
    Total indirect     0.031       0.005      0.003       0.025       0.044      *

  Specific indirect 1
    WIC
    MEDUC
    CIG0
    OTHF               0.029       0.005      0.003       0.024       0.041      *

  Specific indirect 2
    WIC
    MAGE
    CIG0
    OTHF               0.001       0.001      0.015       0.000       0.004

  Direct
    WIC
    OTHF               0.099       0.036      0.000       0.061       0.135      *


Effects from SOCDEP to WIC

    Total              1.312       0.214      0.002       0.824       1.412      *
    Total indirect    -0.679       0.136      0.005      -0.806      -0.443      *

  Specific indirect 1
    WIC
    MEDUC
    SOCDEP            -0.758       0.152      0.004      -0.884      -0.477      *

  Specific indirect 2
    WIC
    MAGE
    SOCDEP            -0.031       0.020      0.015      -0.076       0.004

  Specific indirect 3
    WIC
    MEDUC
    CIG0
    SOCDEP             0.104       0.050      0.004       0.081       0.117      *

  Specific indirect 4
    WIC
    MAGE
    CIG0
    SOCDEP             0.004       0.008      0.015      -0.001       0.011

  Direct
    WIC
    SOCDEP             1.991       0.334      0.004       1.252       2.220      *


Effects from CIG0 to WIC

    Total              0.123       0.017      0.000       0.107       0.140      *
    Total indirect     0.123       0.017      0.000       0.107       0.140      *

  Specific indirect 1
    WIC
    MEDUC
    CIG0               0.118       0.013      0.000       0.106       0.129      *

  Specific indirect 2
    WIC
    MAGE
    CIG0               0.005       0.005      0.011      -0.001       0.017


Effects from MAGE to WIC

    Total              0.038       0.026      0.011      -0.004       0.104
    Total indirect     0.000       0.000      0.008       0.000       0.000

  Direct
    WIC
    MAGE               0.038       0.026      0.011      -0.004       0.104


Effects from FAGE to WIC

    Total              0.000       0.000      0.009       0.000       0.000
    Total indirect     0.000       0.000      0.009       0.000       0.000


Effects from MEDUC to WIC

    Total              0.369       0.049      0.000       0.251       0.431      *
    Total indirect     0.000       0.000      0.009       0.000       0.000

  Direct
    WIC
    MEDUC              0.369       0.049      0.000       0.251       0.431      *


Effects from FEDUC to WIC

    Total              0.000       0.000      0.008       0.000       0.000
    Total indirect     0.000       0.000      0.008       0.000       0.000


Effects from MHT to WIC

    Total              0.000       0.000      0.009       0.000       0.000
    Total indirect     0.000       0.000      0.009       0.000       0.000


Effects from BMI to WIC

    Total              0.000       0.000      0.008       0.000       0.000
    Total indirect     0.000       0.000      0.008       0.000       0.000


Effects from AFRAMM to PRECAREM

    Total              0.025       0.009      0.000       0.017       0.043      *
    Total indirect     0.025       0.009      0.000       0.017       0.043      *

  Specific indirect 1
    PRECAREM
    MEDUC
    AFRAMM             0.006       0.003      0.117      -0.001       0.009

  Specific indirect 2
    PRECAREM
    CIG0
    AFRAMM             0.017       0.013      0.000       0.012       0.052      *

  Specific indirect 3
    PRECAREM
    WIC
    AFRAMM            -0.006       0.004      0.007      -0.017      -0.001      *

  Specific indirect 4
    PRECAREM
    MAGE
    AFRAMM             0.004       0.001      0.008       0.001       0.005      *

  Specific indirect 5
    PRECAREM
    BMI
    AFRAMM            -0.004       0.005      0.099      -0.005       0.006

  Specific indirect 6
    PRECAREM
    MEDUC
    CIG0
    AFRAMM             0.004       0.001      0.016       0.001       0.005      *

  Specific indirect 7
    PRECAREM
    WIC
    MEDUC
    AFRAMM             0.001       0.001      0.139      -0.001       0.001

  Specific indirect 8
    PRECAREM
    WIC
    MAGE
    AFRAMM             0.000       0.000      0.027       0.000       0.000

  Specific indirect 9
    PRECAREM
    MAGE
    CIG0
    AFRAMM             0.001       0.000      0.000       0.001       0.002      *

  Specific indirect 10
    PRECAREM
    BMI
    MEDUC
    AFRAMM             0.001       0.002      0.133      -0.003       0.002

  Specific indirect 11
    PRECAREM
    BMI
    CIG0
    AFRAMM            -0.002       0.005      0.000      -0.014      -0.001      *

  Specific indirect 12
    PRECAREM
    BMI
    MAGE
    AFRAMM             0.001       0.000      0.008       0.001       0.001      *

  Specific indirect 13
    PRECAREM
    WIC
    MEDUC
    CIG0
    AFRAMM             0.000       0.001      0.007       0.000       0.003

  Specific indirect 14
    PRECAREM
    WIC
    MAGE
    CIG0
    AFRAMM             0.000       0.000      0.019       0.000       0.000

  Specific indirect 15
    PRECAREM
    BMI
    MEDUC
    CIG0
    AFRAMM             0.001       0.003      0.000       0.000       0.006      *

  Specific indirect 16
    PRECAREM
    BMI
    MAGE
    CIG0
    AFRAMM             0.000       0.001      0.000       0.000       0.002      *


Effects from MHISP to PRECAREM

    Total              0.043       0.012      0.000       0.035       0.072      *
    Total indirect     0.043       0.012      0.000       0.035       0.072      *

  Specific indirect 1
    PRECAREM
    MEDUC
    MHISP              0.015       0.006      0.048      -0.001       0.019

  Specific indirect 2
    PRECAREM
    CIG0
    MHISP              0.023       0.019      0.000       0.017       0.076      *

  Specific indirect 3
    PRECAREM
    WIC
    MHISP             -0.006       0.004      0.007      -0.017      -0.001      *

  Specific indirect 4
    PRECAREM
    MAGE
    MHISP              0.002       0.001      0.125      -0.001       0.003

  Specific indirect 5
    PRECAREM
    BMI
    MHISP             -0.003       0.007      0.138      -0.004       0.012

  Specific indirect 6
    PRECAREM
    MEDUC
    CIG0
    MHISP              0.005       0.002      0.016       0.002       0.007      *

  Specific indirect 7
    PRECAREM
    WIC
    MEDUC
    MHISP              0.001       0.001      0.068       0.000       0.003

  Specific indirect 8
    PRECAREM
    WIC
    MAGE
    MHISP              0.000       0.000      0.139       0.000       0.000

  Specific indirect 9
    PRECAREM
    MAGE
    CIG0
    MHISP              0.002       0.000      0.000       0.002       0.003      *

  Specific indirect 10
    PRECAREM
    BMI
    MEDUC
    MHISP              0.003       0.003      0.062      -0.001       0.004

  Specific indirect 11
    PRECAREM
    BMI
    CIG0
    MHISP             -0.003       0.008      0.000      -0.020      -0.001      *

  Specific indirect 12
    PRECAREM
    BMI
    MAGE
    MHISP              0.000       0.000      0.125      -0.001       0.001

  Specific indirect 13
    PRECAREM
    WIC
    MEDUC
    CIG0
    MHISP              0.001       0.001      0.007       0.000       0.004

  Specific indirect 14
    PRECAREM
    WIC
    MAGE
    CIG0
    MHISP              0.000       0.000      0.019       0.000       0.000

  Specific indirect 15
    PRECAREM
    BMI
    MEDUC
    CIG0
    MHISP              0.001       0.004      0.000       0.001       0.009      *

  Specific indirect 16
    PRECAREM
    BMI
    MAGE
    CIG0
    MHISP              0.000       0.001      0.000       0.000       0.002      *


Effects from OTHM to PRECAREM

    Total              0.048       0.019      0.001       0.029       0.094      *
    Total indirect     0.048       0.019      0.001       0.029       0.094      *

  Specific indirect 1
    PRECAREM
    MEDUC
    OTHM              -0.029       0.009      0.016      -0.036      -0.005      *

  Specific indirect 2
    PRECAREM
    CIG0
    OTHM               0.060       0.010      0.000       0.048       0.083      *

  Specific indirect 3
    PRECAREM
    WIC
    OTHM               0.002       0.002      0.050       0.000       0.006

  Specific indirect 4
    PRECAREM
    MAGE
    OTHM              -0.012       0.002      0.000      -0.014      -0.006      *

  Specific indirect 5
    PRECAREM
    BMI
    OTHM               0.021       0.012      0.000       0.012       0.050      *

  Specific indirect 6
    PRECAREM
    MEDUC
    CIG0
    OTHM               0.014       0.004      0.016       0.003       0.017      *

  Specific indirect 7
    PRECAREM
    WIC
    MEDUC
    OTHM              -0.003       0.002      0.007      -0.009       0.000      *

  Specific indirect 8
    PRECAREM
    WIC
    MAGE
    OTHM               0.000       0.000      0.019      -0.001       0.000

  Specific indirect 9
    PRECAREM
    MAGE
    CIG0
    OTHM               0.005       0.001      0.000       0.003       0.006      *

  Specific indirect 10
    PRECAREM
    BMI
    MEDUC
    OTHM              -0.006       0.005      0.000      -0.016      -0.003      *

  Specific indirect 11
    PRECAREM
    BMI
    CIG0
    OTHM              -0.007       0.006      0.000      -0.020      -0.004      *

  Specific indirect 12
    PRECAREM
    BMI
    MAGE
    OTHM              -0.003       0.001      0.000      -0.006      -0.002      *

  Specific indirect 13
    PRECAREM
    WIC
    MEDUC
    CIG0
    OTHM               0.001       0.001      0.007       0.000       0.005      *

  Specific indirect 14
    PRECAREM
    WIC
    MAGE
    CIG0
    OTHM               0.000       0.000      0.019       0.000       0.000

  Specific indirect 15
    PRECAREM
    BMI
    MEDUC
    CIG0
    OTHM               0.003       0.003      0.000       0.002       0.009      *

  Specific indirect 16
    PRECAREM
    BMI
    MAGE
    CIG0
    OTHM               0.001       0.001      0.000       0.001       0.002      *


Effects from AFRAMF to PRECAREM

    Total              0.048       0.006      0.000       0.043       0.055      *
    Total indirect     0.048       0.006      0.000       0.043       0.055      *

  Specific indirect 1
    PRECAREM
    CIG0
    AFRAMF             0.037       0.010      0.000       0.029       0.062      *

  Specific indirect 2
    PRECAREM
    WIC
    AFRAMF            -0.006       0.006      0.007      -0.021       0.000      *

  Specific indirect 3
    PRECAREM
    PAYER
    FEDUC
    AFRAMF             0.005       0.003      0.000       0.005       0.009      *

  Specific indirect 4
    PRECAREM
    PAYER
    FAGE
    AFRAMF             0.001       0.001      0.000       0.001       0.002      *

  Specific indirect 5
    PRECAREM
    MEDUC
    CIG0
    AFRAMF             0.008       0.003      0.016       0.002       0.010      *

  Specific indirect 6
    PRECAREM
    MAGE
    CIG0
    AFRAMF             0.003       0.001      0.000       0.002       0.004      *

  Specific indirect 7
    PRECAREM
    BMI
    CIG0
    AFRAMF            -0.004       0.005      0.000      -0.017      -0.002      *

  Specific indirect 8
    PRECAREM
    PAYER
    FEDUC
    FAGE
    AFRAMF             0.000       0.001      0.000       0.000       0.000      *

  Specific indirect 9
    PRECAREM
    WIC
    MEDUC
    CIG0
    AFRAMF             0.001       0.001      0.007       0.000       0.004      *

  Specific indirect 10
    PRECAREM
    WIC
    MAGE
    CIG0
    AFRAMF             0.000       0.000      0.019       0.000       0.000

  Specific indirect 11
    PRECAREM
    BMI
    MEDUC
    CIG0
    AFRAMF             0.002       0.002      0.000       0.001       0.007      *

  Specific indirect 12
    PRECAREM
    BMI
    MAGE
    CIG0
    AFRAMF             0.001       0.000      0.000       0.000       0.002      *


Effects from FHISP to PRECAREM

    Total              0.075       0.005      0.000       0.069       0.082      *
    Total indirect     0.075       0.005      0.000       0.069       0.082      *

  Specific indirect 1
    PRECAREM
    CIG0
    FHISP              0.054       0.011      0.000       0.043       0.084      *

  Specific indirect 2
    PRECAREM
    WIC
    FHISP             -0.007       0.006      0.007      -0.024      -0.001      *

  Specific indirect 3
    PRECAREM
    PAYER
    FEDUC
    FHISP              0.011       0.004      0.000       0.010       0.017      *

  Specific indirect 4
    PRECAREM
    PAYER
    FAGE
    FHISP              0.002       0.001      0.000       0.002       0.003      *

  Specific indirect 5
    PRECAREM
    MEDUC
    CIG0
    FHISP              0.012       0.004      0.016       0.003       0.015      *

  Specific indirect 6
    PRECAREM
    MAGE
    CIG0
    FHISP              0.004       0.001      0.000       0.003       0.005      *

  Specific indirect 7
    PRECAREM
    BMI
    CIG0
    FHISP             -0.006       0.006      0.000      -0.021      -0.004      *

  Specific indirect 8
    PRECAREM
    PAYER
    FEDUC
    FAGE
    FHISP              0.000       0.001      0.000       0.000       0.000      *

  Specific indirect 9
    PRECAREM
    WIC
    MEDUC
    CIG0
    FHISP              0.001       0.001      0.007       0.000       0.005      *

  Specific indirect 10
    PRECAREM
    WIC
    MAGE
    CIG0
    FHISP              0.000       0.000      0.019       0.000       0.000

  Specific indirect 11
    PRECAREM
    BMI
    MEDUC
    CIG0
    FHISP              0.003       0.003      0.000       0.001       0.009      *

  Specific indirect 12
    PRECAREM
    BMI
    MAGE
    CIG0
    FHISP              0.001       0.001      0.000       0.001       0.002      *


Effects from OTHF to PRECAREM

    Total             -0.031       0.005      0.000      -0.046      -0.026      *
    Total indirect    -0.031       0.005      0.000      -0.046      -0.026      *

  Specific indirect 1
    PRECAREM
    CIG0
    OTHF              -0.014       0.004      0.003      -0.025      -0.010      *

  Specific indirect 2
    PRECAREM
    WIC
    OTHF              -0.001       0.001      0.007      -0.004       0.000      *

  Specific indirect 3
    PRECAREM
    PAYER
    FEDUC
    OTHF              -0.008       0.003      0.000      -0.013      -0.008      *

  Specific indirect 4
    PRECAREM
    PAYER
    FAGE
    OTHF              -0.003       0.000      0.000      -0.003      -0.003      *

  Specific indirect 5
    PRECAREM
    MEDUC
    CIG0
    OTHF              -0.003       0.001      0.020      -0.004      -0.001      *

  Specific indirect 6
    PRECAREM
    MAGE
    CIG0
    OTHF              -0.001       0.000      0.003      -0.001      -0.001      *

  Specific indirect 7
    PRECAREM
    BMI
    CIG0
    OTHF               0.002       0.002      0.003       0.001       0.006      *

  Specific indirect 8
    PRECAREM
    PAYER
    FEDUC
    FAGE
    OTHF               0.000       0.001      0.000       0.000       0.000      *

  Specific indirect 9
    PRECAREM
    WIC
    MEDUC
    CIG0
    OTHF               0.000       0.000      0.006      -0.001       0.000

  Specific indirect 10
    PRECAREM
    WIC
    MAGE
    CIG0
    OTHF               0.000       0.000      0.018       0.000       0.000

  Specific indirect 11
    PRECAREM
    BMI
    MEDUC
    CIG0
    OTHF              -0.001       0.001      0.003      -0.003       0.000      *

  Specific indirect 12
    PRECAREM
    BMI
    MAGE
    CIG0
    OTHF               0.000       0.000      0.003      -0.001       0.000      *


Effects from SOCDEP to PRECAREM

    Total              0.173       0.027      0.005       0.157       0.180      *
    Total indirect     0.136       0.055      0.032       0.005       0.180      *

  Specific indirect 1
    PRECAREM
    PAYER
    SOCDEP             0.085       0.018      0.012       0.054       0.093      *

  Specific indirect 2
    PRECAREM
    MEDUC
    SOCDEP             0.084       0.030      0.020       0.010       0.107      *

  Specific indirect 3
    PRECAREM
    CIG0
    SOCDEP            -0.050       0.011      0.004      -0.069      -0.039      *

  Specific indirect 4
    PRECAREM
    WIC
    SOCDEP            -0.023       0.017      0.010      -0.066      -0.003      *

  Specific indirect 5
    PRECAREM
    MAGE
    SOCDEP             0.029       0.007      0.004       0.012       0.035      *

  Specific indirect 6
    PRECAREM
    BMI
    SOCDEP            -0.033       0.014      0.004      -0.068      -0.021      *

  Specific indirect 7
    PRECAREM
    PAYER
    FEDUC
    SOCDEP             0.017       0.005      0.005       0.016       0.021      *

  Specific indirect 8
    PRECAREM
    PAYER
    FAGE
    SOCDEP             0.006       0.001      0.005       0.006       0.007      *

  Specific indirect 9
    PRECAREM
    MEDUC
    CIG0
    SOCDEP            -0.011       0.005      0.020      -0.014      -0.002      *

  Specific indirect 10
    PRECAREM
    WIC
    MEDUC
    SOCDEP             0.009       0.006      0.010       0.001       0.025      *

  Specific indirect 11
    PRECAREM
    WIC
    MAGE
    SOCDEP             0.000       0.000      0.021       0.000       0.002

  Specific indirect 12
    PRECAREM
    MAGE
    CIG0
    SOCDEP            -0.004       0.001      0.004      -0.005      -0.002      *

  Specific indirect 13
    PRECAREM
    BMI
    MEDUC
    SOCDEP             0.018       0.008      0.004       0.011       0.038      *

  Specific indirect 14
    PRECAREM
    BMI
    CIG0
    SOCDEP             0.006       0.005      0.004       0.004       0.015      *

  Specific indirect 15
    PRECAREM
    BMI
    MAGE
    SOCDEP             0.007       0.002      0.004       0.004       0.012      *

  Specific indirect 16
    PRECAREM
    PAYER
    FEDUC
    FAGE
    SOCDEP             0.001       0.001      0.005       0.001       0.001      *

  Specific indirect 17
    PRECAREM
    WIC
    MEDUC
    CIG0
    SOCDEP            -0.001       0.001      0.010      -0.004       0.000      *

  Specific indirect 18
    PRECAREM
    WIC
    MAGE
    CIG0
    SOCDEP             0.000       0.000      0.021       0.000       0.000

  Specific indirect 19
    PRECAREM
    BMI
    MEDUC
    CIG0
    SOCDEP            -0.002       0.002      0.004      -0.006      -0.001      *

  Specific indirect 20
    PRECAREM
    BMI
    MAGE
    CIG0
    SOCDEP            -0.001       0.000      0.004      -0.002      -0.001      *

  Direct
    PRECAREM
    SOCDEP             0.037       0.050      0.045      -0.010       0.162


Effects from CIG0 to PRECAREM

    Total             -0.072       0.006      0.000      -0.085      -0.065      *
    Total indirect    -0.016       0.006      0.038      -0.020      -0.001      *

  Specific indirect 1
    PRECAREM
    MEDUC
    CIG0              -0.013       0.004      0.016      -0.016      -0.003      *

  Specific indirect 2
    PRECAREM
    MAGE
    CIG0              -0.005       0.001      0.000      -0.005      -0.003      *

  Specific indirect 3
    PRECAREM
    BMI
    CIG0               0.007       0.006      0.000       0.004       0.021      *

  Specific indirect 4
    PRECAREM
    WIC
    MEDUC
    CIG0              -0.001       0.001      0.007      -0.005       0.000      *

  Specific indirect 5
    PRECAREM
    WIC
    MAGE
    CIG0               0.000       0.000      0.019       0.000       0.000

  Specific indirect 6
    PRECAREM
    BMI
    MEDUC
    CIG0              -0.003       0.003      0.000      -0.009      -0.001      *

  Specific indirect 7
    PRECAREM
    BMI
    MAGE
    CIG0              -0.001       0.001      0.000      -0.002      -0.001      *

  Direct
    PRECAREM
    CIG0              -0.056       0.010      0.000      -0.081      -0.046      *


Effects from MAGE to PRECAREM

    Total             -0.043       0.004      0.000      -0.049      -0.034      *
    Total indirect    -0.008       0.003      0.000      -0.018      -0.005      *

  Specific indirect 1
    PRECAREM
    WIC
    MAGE               0.000       0.001      0.019      -0.002       0.000

  Specific indirect 2
    PRECAREM
    BMI
    MAGE              -0.008       0.003      0.000      -0.016      -0.005      *

  Direct
    PRECAREM
    MAGE              -0.035       0.007      0.000      -0.042      -0.017      *


Effects from FAGE to PRECAREM

    Total             -0.011       0.003      0.000      -0.012      -0.010      *
    Total indirect    -0.011       0.003      0.000      -0.012      -0.010      *

  Specific indirect 1
    PRECAREM
    PAYER
    FAGE              -0.010       0.001      0.000      -0.011      -0.009      *

  Specific indirect 2
    PRECAREM
    PAYER
    FEDUC
    FAGE              -0.001       0.002      0.000      -0.001      -0.001      *


Effects from MEDUC to PRECAREM

    Total             -0.054       0.008      0.000      -0.061      -0.033      *
    Total indirect    -0.013       0.006      0.000      -0.029      -0.007      *

  Specific indirect 1
    PRECAREM
    WIC
    MEDUC             -0.004       0.003      0.007      -0.012      -0.001      *

  Specific indirect 2
    PRECAREM
    BMI
    MEDUC             -0.009       0.004      0.000      -0.019      -0.006      *

  Direct
    PRECAREM
    MEDUC             -0.041       0.013      0.016      -0.052      -0.006      *


Effects from FEDUC to PRECAREM

    Total             -0.017       0.005      0.000      -0.024      -0.016      *
    Total indirect    -0.017       0.005      0.000      -0.024      -0.016      *

  Specific indirect 1
    PRECAREM
    PAYER
    FEDUC             -0.017       0.005      0.000      -0.024      -0.016      *


Effects from MHT to PRECAREM

    Total              0.000       0.000      0.014       0.000       0.000
    Total indirect     0.000       0.000      0.014       0.000       0.000


Effects from BMI to PRECAREM

    Total             -0.025       0.010      0.000      -0.052      -0.017      *
    Total indirect     0.000       0.000      0.007       0.000       0.000

  Direct
    PRECAREM
    BMI               -0.025       0.010      0.000      -0.052      -0.017      *


Effects from AFRAMM to PRGBP

    Total              0.057       0.055      0.067      -0.067       0.095
    Total indirect    -0.207       0.160      0.090      -0.314       0.201

  Specific indirect 1
    PRGBP
    MEDUC
    AFRAMM            -0.057       0.121      0.133      -0.092       0.137

  Specific indirect 2
    PRGBP
    CIG0
    AFRAMM             0.108       0.241      0.000       0.053       0.730      *

  Specific indirect 3
    PRGBP
    WIC
    AFRAMM            -0.208       0.064      0.000      -0.366      -0.147      *

  Specific indirect 4
    PRGBP
    MAGE
    AFRAMM            -0.028       0.007      0.008      -0.040      -0.018      *

  Specific indirect 5
    PRGBP
    MHT
    AFRAMM            -0.002       0.001      0.000      -0.005      -0.001      *

  Specific indirect 6
    PRGBP
    BMI
    AFRAMM            -0.015       0.051      0.102      -0.040       0.057

  Specific indirect 7
    PRGBP
    MEDUC
    CIG0
    AFRAMM            -0.043       0.136      0.000      -0.299      -0.022      *

  Specific indirect 8
    PRGBP
    WIC
    MEDUC
    AFRAMM             0.020       0.022      0.133      -0.031       0.030

  Specific indirect 9
    PRGBP
    WIC
    MAGE
    AFRAMM             0.002       0.002      0.020       0.000       0.004

  Specific indirect 10
    PRGBP
    MAGE
    CIG0
    AFRAMM            -0.011       0.014      0.000      -0.042      -0.006      *

  Specific indirect 11
    PRGBP
    BMI
    MEDUC
    AFRAMM             0.004       0.023      0.136      -0.026       0.012

  Specific indirect 12
    PRGBP
    BMI
    CIG0
    AFRAMM            -0.010       0.061      0.002      -0.128       0.001

  Specific indirect 13
    PRGBP
    BMI
    MAGE
    AFRAMM             0.004       0.002      0.011       0.000       0.009      *

  Specific indirect 14
    PRGBP
    WIC
    MEDUC
    CIG0
    AFRAMM             0.015       0.020      0.000       0.009       0.070      *

  Specific indirect 15
    PRGBP
    WIC
    MAGE
    CIG0
    AFRAMM             0.001       0.004      0.011       0.000       0.009

  Specific indirect 16
    PRGBP
    BMI
    MEDUC
    CIG0
    AFRAMM             0.004       0.030      0.002       0.000       0.056

  Specific indirect 17
    PRGBP
    BMI
    MAGE
    CIG0
    AFRAMM             0.002       0.006      0.002       0.000       0.014

  Direct
    PRGBP
    AFRAMM             0.266       0.168      0.086      -0.250       0.382


Effects from MHISP to PRGBP

    Total             -0.157       0.071      0.003      -0.385      -0.126      *
    Total indirect    -0.237       0.197      0.105      -0.347       0.343

  Specific indirect 1
    PRGBP
    MEDUC
    MHISP             -0.144       0.129      0.062      -0.216       0.035

  Specific indirect 2
    PRGBP
    CIG0
    MHISP              0.145       0.342      0.000       0.073       1.067      *

  Specific indirect 3
    PRGBP
    WIC
    MHISP             -0.209       0.082      0.000      -0.411      -0.148      *

  Specific indirect 4
    PRGBP
    MAGE
    MHISP             -0.013       0.012      0.125      -0.020       0.014

  Specific indirect 5
    PRGBP
    MHT
    MHISP             -0.018       0.008      0.000      -0.033      -0.012      *

  Specific indirect 6
    PRGBP
    BMI
    MHISP             -0.011       0.067      0.141      -0.031       0.112

  Specific indirect 7
    PRGBP
    MEDUC
    CIG0
    MHISP             -0.058       0.193      0.000      -0.435      -0.030      *

  Specific indirect 8
    PRGBP
    WIC
    MEDUC
    MHISP              0.050       0.027      0.062      -0.008       0.070

  Specific indirect 9
    PRGBP
    WIC
    MAGE
    MHISP              0.001       0.002      0.133      -0.003       0.002

  Specific indirect 10
    PRGBP
    MAGE
    CIG0
    MHISP             -0.015       0.020      0.000      -0.061      -0.008      *

  Specific indirect 11
    PRGBP
    BMI
    MEDUC
    MHISP              0.012       0.023      0.065      -0.007       0.030

  Specific indirect 12
    PRGBP
    BMI
    CIG0
    MHISP             -0.013       0.085      0.002      -0.188       0.001

  Specific indirect 13
    PRGBP
    BMI
    MAGE
    MHISP              0.001       0.003      0.127      -0.004       0.004

  Specific indirect 14
    PRGBP
    WIC
    MEDUC
    CIG0
    MHISP              0.019       0.029      0.000       0.012       0.103      *

  Specific indirect 15
    PRGBP
    WIC
    MAGE
    CIG0
    MHISP              0.001       0.005      0.011      -0.001       0.014

  Specific indirect 16
    PRGBP
    BMI
    MEDUC
    CIG0
    MHISP              0.005       0.042      0.002      -0.001       0.082

  Specific indirect 17
    PRGBP
    BMI
    MAGE
    CIG0
    MHISP              0.002       0.008      0.002       0.000       0.021

  Direct
    PRGBP
    MHISP              0.084       0.251      0.181      -0.725       0.190


Effects from OTHM to PRGBP

    Total             -0.185       0.074      0.000      -0.377      -0.143      *
    Total indirect     0.645       0.353      0.000       0.337       1.548      *

  Specific indirect 1
    PRGBP
    MEDUC
    OTHM               0.316       0.225      0.000       0.184       0.801      *

  Specific indirect 2
    PRGBP
    CIG0
    OTHM               0.383       0.246      0.000       0.202       1.053      *

  Specific indirect 3
    PRGBP
    WIC
    OTHM               0.076       0.030      0.043       0.006       0.115      *

  Specific indirect 4
    PRGBP
    MAGE
    OTHM               0.091       0.025      0.000       0.055       0.141      *

  Specific indirect 5
    PRGBP
    MHT
    OTHM              -0.021       0.008      0.000      -0.036      -0.014      *

  Specific indirect 6
    PRGBP
    BMI
    OTHM               0.100       0.148      0.002      -0.006       0.449

  Specific indirect 7
    PRGBP
    MEDUC
    CIG0
    OTHM              -0.153       0.135      0.000      -0.438      -0.085      *

  Specific indirect 8
    PRGBP
    WIC
    MEDUC
    OTHM              -0.105       0.031      0.000      -0.176      -0.074      *

  Specific indirect 9
    PRGBP
    WIC
    MAGE
    OTHM              -0.005       0.009      0.011      -0.030       0.002

  Specific indirect 10
    PRGBP
    MAGE
    CIG0
    OTHM              -0.039       0.012      0.000      -0.061      -0.022      *

  Specific indirect 11
    PRGBP
    BMI
    MEDUC
    OTHM              -0.029       0.055      0.002      -0.149       0.002

  Specific indirect 12
    PRGBP
    BMI
    CIG0
    OTHM              -0.035       0.066      0.002      -0.185       0.002

  Specific indirect 13
    PRGBP
    BMI
    MAGE
    OTHM              -0.013       0.014      0.002      -0.048       0.000

  Specific indirect 14
    PRGBP
    WIC
    MEDUC
    CIG0
    OTHM               0.051       0.019      0.000       0.034       0.098      *

  Specific indirect 15
    PRGBP
    WIC
    MAGE
    CIG0
    OTHM               0.002       0.004      0.011      -0.001       0.013

  Specific indirect 16
    PRGBP
    BMI
    MEDUC
    CIG0
    OTHM               0.014       0.032      0.002      -0.001       0.081

  Specific indirect 17
    PRGBP
    BMI
    MAGE
    CIG0
    OTHM               0.005       0.006      0.002       0.000       0.021

  Direct
    PRGBP
    OTHM              -0.828       0.422      0.000      -1.920      -0.498      *


Effects from AFRAMF to PRGBP

    Total             -0.064       0.090      0.000      -0.207      -0.029      *
    Total indirect    -0.049       0.065      0.057      -0.093       0.061

  Specific indirect 1
    PRGBP
    CIG0
    AFRAMF             0.235       0.220      0.000       0.119       0.873      *

  Specific indirect 2
    PRGBP
    WIC
    AFRAMF            -0.197       0.118      0.000      -0.532      -0.130      *

  Specific indirect 3
    PRGBP
    FAGE
    AFRAMF             0.004       0.007      0.086      -0.008       0.007

  Specific indirect 4
    PRGBP
    PAYER
    FEDUC
    AFRAMF             0.002       0.006      0.037       0.001       0.007      *

  Specific indirect 5
    PRGBP
    PAYER
    FAGE
    AFRAMF             0.001       0.002      0.037       0.000       0.002      *

  Specific indirect 6
    PRGBP
    MEDUC
    CIG0
    AFRAMF            -0.094       0.128      0.000      -0.366      -0.049      *

  Specific indirect 7
    PRGBP
    MAGE
    CIG0
    AFRAMF            -0.024       0.013      0.000      -0.051      -0.013      *

  Specific indirect 8
    PRGBP
    BMI
    CIG0
    AFRAMF            -0.021       0.057      0.002      -0.157       0.002

  Specific indirect 9
    PRGBP
    PAYER
    FEDUC
    FAGE
    AFRAMF             0.000       0.001      0.037       0.000       0.000      *

  Specific indirect 10
    PRGBP
    WIC
    MEDUC
    CIG0
    AFRAMF             0.031       0.021      0.000       0.020       0.079      *

  Specific indirect 11
    PRGBP
    WIC
    MAGE
    CIG0
    AFRAMF             0.001       0.004      0.011      -0.001       0.011

  Specific indirect 12
    PRGBP
    BMI
    MEDUC
    CIG0
    AFRAMF             0.009       0.028      0.002      -0.001       0.068

  Specific indirect 13
    PRGBP
    BMI
    MAGE
    CIG0
    AFRAMF             0.003       0.005      0.002       0.000       0.017

  Direct
    PRGBP
    AFRAMF            -0.015       0.061      0.209      -0.172       0.035


Effects from FHISP to PRGBP

    Total             -0.033       0.070      0.000      -0.117      -0.007      *
    Total indirect    -0.016       0.071      0.275      -0.051       0.156

  Specific indirect 1
    PRGBP
    CIG0
    FHISP              0.342       0.248      0.000       0.182       1.069      *

  Specific indirect 2
    PRGBP
    WIC
    FHISP             -0.231       0.114      0.000      -0.552      -0.155      *

  Specific indirect 3
    PRGBP
    FAGE
    FHISP              0.006       0.008      0.086      -0.011       0.010

  Specific indirect 4
    PRGBP
    PAYER
    FEDUC
    FHISP              0.005       0.009      0.037       0.002       0.014      *

  Specific indirect 5
    PRGBP
    PAYER
    FAGE
    FHISP              0.001       0.002      0.037       0.000       0.002      *

  Specific indirect 6
    PRGBP
    MEDUC
    CIG0
    FHISP             -0.136       0.135      0.000      -0.451      -0.074      *

  Specific indirect 7
    PRGBP
    MAGE
    CIG0
    FHISP             -0.035       0.013      0.000      -0.062      -0.020      *

  Specific indirect 8
    PRGBP
    BMI
    CIG0
    FHISP             -0.031       0.063      0.002      -0.194       0.002

  Specific indirect 9
    PRGBP
    PAYER
    FEDUC
    FAGE
    FHISP              0.000       0.002      0.037       0.000       0.000      *

  Specific indirect 10
    PRGBP
    WIC
    MEDUC
    CIG0
    FHISP              0.046       0.022      0.000       0.031       0.097      *

  Specific indirect 11
    PRGBP
    WIC
    MAGE
    CIG0
    FHISP              0.002       0.004      0.011      -0.001       0.013

  Specific indirect 12
    PRGBP
    BMI
    MEDUC
    CIG0
    FHISP              0.013       0.030      0.002      -0.001       0.085

  Specific indirect 13
    PRGBP
    BMI
    MAGE
    CIG0
    FHISP              0.005       0.006      0.002       0.000       0.021

  Direct
    PRGBP
    FHISP             -0.017       0.060      0.170      -0.210       0.028


Effects from OTHF to PRGBP

    Total             -0.205       0.058      0.000      -0.367      -0.160      *
    Total indirect    -0.110       0.051      0.000      -0.265      -0.069      *

  Specific indirect 1
    PRGBP
    CIG0
    OTHF              -0.089       0.074      0.003      -0.320      -0.044      *

  Specific indirect 2
    PRGBP
    WIC
    OTHF              -0.040       0.035      0.000      -0.089      -0.022      *

  Specific indirect 3
    PRGBP
    FAGE
    OTHF              -0.010       0.010      0.086      -0.015       0.014

  Specific indirect 4
    PRGBP
    PAYER
    FEDUC
    OTHF              -0.004       0.007      0.037      -0.011      -0.002      *

  Specific indirect 5
    PRGBP
    PAYER
    FAGE
    OTHF              -0.001       0.002      0.037      -0.003      -0.001      *

  Specific indirect 6
    PRGBP
    MEDUC
    CIG0
    OTHF               0.036       0.033      0.003       0.018       0.137      *

  Specific indirect 7
    PRGBP
    MAGE
    CIG0
    OTHF               0.009       0.004      0.003       0.005       0.019      *

  Specific indirect 8
    PRGBP
    BMI
    CIG0
    OTHF               0.008       0.017      0.006      -0.001       0.057

  Specific indirect 9
    PRGBP
    PAYER
    FEDUC
    FAGE
    OTHF               0.000       0.001      0.037       0.000       0.000      *

  Specific indirect 10
    PRGBP
    WIC
    MEDUC
    CIG0
    OTHF              -0.012       0.006      0.003      -0.029      -0.007      *

  Specific indirect 11
    PRGBP
    WIC
    MAGE
    CIG0
    OTHF               0.000       0.001      0.015      -0.003       0.000

  Specific indirect 12
    PRGBP
    BMI
    MEDUC
    CIG0
    OTHF              -0.003       0.008      0.006      -0.026       0.000

  Specific indirect 13
    PRGBP
    BMI
    MAGE
    CIG0
    OTHF              -0.001       0.002      0.006      -0.006       0.000

  Direct
    PRGBP
    OTHF              -0.095       0.024      0.000      -0.137      -0.048      *


Effects from SOCDEP to PRGBP

    Total              0.157       0.142      0.047       0.002       0.220      *
    Total indirect    -1.814       0.631      0.004      -3.210      -1.127      *

  Specific indirect 1
    PRGBP
    PAYER
    SOCDEP             0.038       0.016      0.028       0.016       0.078      *

  Specific indirect 2
    PRGBP
    MEDUC
    SOCDEP            -0.926       0.410      0.004      -1.765      -0.575      *

  Specific indirect 3
    PRGBP
    CIG0
    SOCDEP            -0.321       0.200      0.004      -0.749      -0.170      *

  Specific indirect 4
    PRGBP
    WIC
    SOCDEP            -0.805       0.164      0.004      -1.110      -0.589      *

  Specific indirect 5
    PRGBP
    FAGE
    SOCDEP             0.020       0.019      0.086      -0.024       0.032

  Specific indirect 6
    PRGBP
    MAGE
    SOCDEP            -0.225       0.053      0.004      -0.305      -0.149      *

  Specific indirect 7
    PRGBP
    MHT
    SOCDEP            -0.005       0.002      0.005      -0.009      -0.003      *

  Specific indirect 8
    PRGBP
    BMI
    SOCDEP            -0.160       0.178      0.006      -0.600       0.008

  Specific indirect 9
    PRGBP
    PAYER
    FEDUC
    SOCDEP             0.008       0.010      0.035       0.004       0.019      *

  Specific indirect 10
    PRGBP
    PAYER
    FAGE
    SOCDEP             0.003       0.002      0.035       0.001       0.006      *

  Specific indirect 11
    PRGBP
    MEDUC
    CIG0
    SOCDEP             0.128       0.129      0.004       0.070       0.309      *

  Specific indirect 12
    PRGBP
    WIC
    MEDUC
    SOCDEP             0.308       0.076      0.004       0.234       0.417      *

  Specific indirect 13
    PRGBP
    WIC
    MAGE
    SOCDEP             0.012       0.016      0.015      -0.004       0.057

  Specific indirect 14
    PRGBP
    MAGE
    CIG0
    SOCDEP             0.032       0.016      0.004       0.020       0.045      *

  Specific indirect 15
    PRGBP
    BMI
    MEDUC
    SOCDEP             0.086       0.105      0.006      -0.003       0.339

  Specific indirect 16
    PRGBP
    BMI
    CIG0
    SOCDEP             0.029       0.051      0.006      -0.001       0.138

  Specific indirect 17
    PRGBP
    BMI
    MAGE
    SOCDEP             0.032       0.028      0.006      -0.001       0.101

  Specific indirect 18
    PRGBP
    PAYER
    FEDUC
    FAGE
    SOCDEP             0.000       0.002      0.035       0.000       0.001      *

  Specific indirect 19
    PRGBP
    WIC
    MEDUC
    CIG0
    SOCDEP            -0.043       0.030      0.004      -0.070      -0.029      *

  Specific indirect 20
    PRGBP
    WIC
    MAGE
    CIG0
    SOCDEP            -0.002       0.005      0.015      -0.009       0.001

  Specific indirect 21
    PRGBP
    BMI
    MEDUC
    CIG0
    SOCDEP            -0.012       0.025      0.006      -0.061       0.001

  Specific indirect 22
    PRGBP
    BMI
    MAGE
    CIG0
    SOCDEP            -0.005       0.005      0.006      -0.016       0.000

  Direct
    PRGBP
    SOCDEP             1.976       0.567      0.004       1.275       3.188      *


Effects from CIG0 to PRGBP

    Total             -0.214       0.117      0.000      -0.546      -0.125      *
    Total indirect     0.144       0.163      0.000       0.066       0.473      *

  Specific indirect 1
    PRGBP
    MEDUC
    CIG0               0.143       0.143      0.000       0.079       0.444      *

  Specific indirect 2
    PRGBP
    MAGE
    CIG0               0.036       0.013      0.000       0.022       0.063      *

  Specific indirect 3
    PRGBP
    BMI
    CIG0               0.032       0.069      0.002      -0.002       0.190

  Specific indirect 4
    PRGBP
    WIC
    MEDUC
    CIG0              -0.048       0.020      0.000      -0.101      -0.032      *

  Specific indirect 5
    PRGBP
    WIC
    MAGE
    CIG0              -0.002       0.004      0.011      -0.014       0.001

  Specific indirect 6
    PRGBP
    BMI
    MEDUC
    CIG0              -0.013       0.034      0.002      -0.083       0.001

  Specific indirect 7
    PRGBP
    BMI
    MAGE
    CIG0              -0.005       0.007      0.002      -0.021       0.000

  Direct
    PRGBP
    CIG0              -0.358       0.258      0.000      -1.073      -0.194      *


Effects from MAGE to PRGBP

    Total              0.211       0.032      0.000       0.156       0.279      *
    Total indirect    -0.053       0.054      0.000      -0.198      -0.013      *

  Specific indirect 1
    PRGBP
    WIC
    MAGE              -0.015       0.021      0.011      -0.077       0.005

  Specific indirect 2
    PRGBP
    BMI
    MAGE              -0.038       0.037      0.002      -0.131       0.001

  Direct
    PRGBP
    MAGE               0.274       0.058      0.000       0.178       0.386      *


Effects from FAGE to PRGBP

    Total             -0.036       0.035      0.077      -0.052       0.051
    Total indirect    -0.005       0.009      0.037      -0.011      -0.002      *

  Specific indirect 1
    PRGBP
    PAYER
    FAGE              -0.004       0.005      0.037      -0.010      -0.002      *

  Specific indirect 2
    PRGBP
    PAYER
    FEDUC
    FAGE              -0.001       0.004      0.037      -0.001       0.000      *

  Direct
    PRGBP
    FAGE              -0.031       0.031      0.086      -0.048       0.041


Effects from MEDUC to PRGBP

    Total              0.258       0.110      0.000       0.165       0.508      *
    Total indirect    -0.193       0.070      0.000      -0.360      -0.110      *

  Specific indirect 1
    PRGBP
    WIC
    MEDUC             -0.150       0.026      0.000      -0.204      -0.113      *

  Specific indirect 2
    PRGBP
    BMI
    MEDUC             -0.042       0.050      0.002      -0.165       0.001

  Direct
    PRGBP
    MEDUC              0.451       0.176      0.000       0.283       0.878      *


Effects from FEDUC to PRGBP

    Total             -0.008       0.014      0.037      -0.020      -0.004      *
    Total indirect    -0.008       0.014      0.037      -0.020      -0.004      *

  Specific indirect 1
    PRGBP
    PAYER
    FEDUC             -0.008       0.014      0.037      -0.020      -0.004      *


Effects from MHT to PRGBP

    Total              0.048       0.019      0.000       0.032       0.085      *
    Total indirect     0.000       0.000      0.007       0.000       0.000

  Direct
    PRGBP
    MHT                0.048       0.019      0.000       0.032       0.085      *


Effects from BMI to PRGBP

    Total             -0.122       0.130      0.002      -0.450       0.005
    Total indirect     0.000       0.000      0.008       0.000       0.000

  Direct
    PRGBP
    BMI               -0.122       0.130      0.002      -0.450       0.005


Effects from PAYER to PRGBP

    Total             -0.052       0.033      0.037      -0.123      -0.023      *
    Total indirect     0.000       0.000      0.007       0.000       0.000

  Direct
    PRGBP
    PAYER             -0.052       0.033      0.037      -0.123      -0.023      *


Effects from WIC to PRGBP

    Total             -0.411       0.137      0.000      -0.768      -0.271      *
    Total indirect     0.000       0.000      0.007       0.000       0.000

  Direct
    PRGBP
    WIC               -0.411       0.137      0.000      -0.768      -0.271      *


Effects from PRECAREM to PRGBP

    Total              0.000       0.000      0.000       0.000       0.000
    Total indirect     0.000       0.000      0.000       0.000       0.000


Effects from AFRAMM to PRGDM

    Total             -0.031       0.019      0.020      -0.065       0.002
    Total indirect    -0.009       0.014      0.266      -0.030       0.021

  Specific indirect 1
    PRGDM
    MEDUC
    AFRAMM             0.001       0.007      0.370      -0.004       0.009

  Specific indirect 2
    PRGDM
    CIG0
    AFRAMM            -0.014       0.008      0.026      -0.029      -0.001      *

  Specific indirect 3
    PRGDM
    WIC
    AFRAMM             0.002       0.010      0.415      -0.014       0.025

  Specific indirect 4
    PRGDM
    MAGE
    AFRAMM            -0.018       0.004      0.008      -0.022      -0.009      *

  Specific indirect 5
    PRGDM
    MHT
    AFRAMM             0.005       0.001      0.000       0.004       0.006      *

  Specific indirect 6
    PRGDM
    BMI
    AFRAMM             0.032       0.027      0.099      -0.023       0.044

  Specific indirect 7
    PRGDM
    MEDUC
    CIG0
    AFRAMM             0.001       0.007      0.353      -0.004       0.007

  Specific indirect 8
    PRGDM
    WIC
    MEDUC
    AFRAMM             0.000       0.001      0.344      -0.003       0.001

  Specific indirect 9
    PRGDM
    WIC
    MAGE
    AFRAMM             0.000       0.000      0.413       0.000       0.000

  Specific indirect 10
    PRGDM
    MAGE
    CIG0
    AFRAMM            -0.007       0.004      0.000      -0.017      -0.005      *

  Specific indirect 11
    PRGDM
    BMI
    MEDUC
    AFRAMM            -0.010       0.011      0.133      -0.014       0.011

  Specific indirect 12
    PRGDM
    BMI
    CIG0
    AFRAMM             0.017       0.019      0.000       0.012       0.054      *

  Specific indirect 13
    PRGDM
    BMI
    MAGE
    AFRAMM            -0.007       0.002      0.008      -0.009      -0.003      *

  Specific indirect 14
    PRGDM
    WIC
    MEDUC
    CIG0
    AFRAMM             0.000       0.001      0.415      -0.002       0.002

  Specific indirect 15
    PRGDM
    WIC
    MAGE
    CIG0
    AFRAMM             0.000       0.000      0.416       0.000       0.000

  Specific indirect 16
    PRGDM
    BMI
    MEDUC
    CIG0
    AFRAMM            -0.007       0.010      0.000      -0.023      -0.005      *

  Specific indirect 17
    PRGDM
    BMI
    MAGE
    CIG0
    AFRAMM            -0.003       0.002      0.000      -0.006      -0.002      *

  Direct
    PRGDM
    AFRAMM            -0.024       0.019      0.093      -0.062       0.013


Effects from MHISP to PRGDM

    Total              0.033       0.015      0.029       0.010       0.055      *
    Total indirect     0.017       0.014      0.068      -0.005       0.047

  Specific indirect 1
    PRGDM
    MEDUC
    MHISP              0.002       0.009      0.376      -0.010       0.021

  Specific indirect 2
    PRGDM
    CIG0
    MHISP             -0.019       0.012      0.026      -0.039      -0.001      *

  Specific indirect 3
    PRGDM
    WIC
    MHISP              0.002       0.010      0.415      -0.015       0.025

  Specific indirect 4
    PRGDM
    MAGE
    MHISP             -0.008       0.005      0.125      -0.011       0.006

  Specific indirect 5
    PRGDM
    MHT
    MHISP              0.042       0.002      0.000       0.038       0.045      *

  Specific indirect 6
    PRGDM
    BMI
    MHISP              0.025       0.032      0.138      -0.046       0.036

  Specific indirect 7
    PRGDM
    MEDUC
    CIG0
    MHISP              0.001       0.010      0.353      -0.006       0.009

  Specific indirect 8
    PRGDM
    WIC
    MEDUC
    MHISP             -0.001       0.002      0.369      -0.006       0.003

  Specific indirect 9
    PRGDM
    WIC
    MAGE
    MHISP              0.000       0.000      0.344       0.000       0.000

  Specific indirect 10
    PRGDM
    MAGE
    CIG0
    MHISP             -0.009       0.006      0.000      -0.025      -0.006      *

  Specific indirect 11
    PRGDM
    BMI
    MEDUC
    MHISP             -0.024       0.014      0.062      -0.032       0.003

  Specific indirect 12
    PRGDM
    BMI
    CIG0
    MHISP              0.023       0.028      0.000       0.015       0.080      *

  Specific indirect 13
    PRGDM
    BMI
    MAGE
    MHISP             -0.003       0.002      0.125      -0.005       0.002

  Specific indirect 14
    PRGDM
    WIC
    MEDUC
    CIG0
    MHISP              0.000       0.001      0.415      -0.003       0.002

  Specific indirect 15
    PRGDM
    WIC
    MAGE
    CIG0
    MHISP              0.000       0.000      0.416       0.000       0.000

  Specific indirect 16
    PRGDM
    BMI
    MEDUC
    CIG0
    MHISP             -0.009       0.014      0.000      -0.034      -0.006      *

  Specific indirect 17
    PRGDM
    BMI
    MAGE
    CIG0
    MHISP             -0.004       0.002      0.000      -0.009      -0.002      *

  Direct
    PRGDM
    MHISP              0.015       0.016      0.193      -0.020       0.043


Effects from OTHM to PRGDM

    Total              0.360       0.011      0.000       0.338       0.381      *
    Total indirect    -0.042       0.039      0.106      -0.123       0.023

  Specific indirect 1
    PRGDM
    MEDUC
    OTHM              -0.006       0.019      0.353      -0.041       0.020

  Specific indirect 2
    PRGDM
    CIG0
    OTHM              -0.046       0.023      0.026      -0.091      -0.002      *

  Specific indirect 3
    PRGDM
    WIC
    OTHM              -0.001       0.004      0.379      -0.009       0.005

  Specific indirect 4
    PRGDM
    MAGE
    OTHM               0.054       0.005      0.000       0.043       0.062      *

  Specific indirect 5
    PRGDM
    MHT
    OTHM               0.048       0.002      0.000       0.044       0.051      *

  Specific indirect 6
    PRGDM
    BMI
    OTHM              -0.168       0.025      0.000      -0.205      -0.140      *

  Specific indirect 7
    PRGDM
    MEDUC
    CIG0
    OTHM               0.003       0.010      0.353      -0.010       0.020

  Specific indirect 8
    PRGDM
    WIC
    MEDUC
    OTHM               0.001       0.005      0.415      -0.007       0.012

  Specific indirect 9
    PRGDM
    WIC
    MAGE
    OTHM               0.000       0.000      0.416      -0.001       0.001

  Specific indirect 10
    PRGDM
    MAGE
    CIG0
    OTHM              -0.023       0.003      0.000      -0.027      -0.017      *

  Specific indirect 11
    PRGDM
    BMI
    MEDUC
    OTHM               0.050       0.012      0.000       0.039       0.065      *

  Specific indirect 12
    PRGDM
    BMI
    CIG0
    OTHM               0.059       0.014      0.000       0.045       0.081      *

  Specific indirect 13
    PRGDM
    BMI
    MAGE
    OTHM               0.021       0.002      0.000       0.018       0.025      *

  Specific indirect 14
    PRGDM
    WIC
    MEDUC
    CIG0
    OTHM              -0.001       0.002      0.415      -0.006       0.003

  Specific indirect 15
    PRGDM
    WIC
    MAGE
    CIG0
    OTHM               0.000       0.000      0.416       0.000       0.000

  Specific indirect 16
    PRGDM
    BMI
    MEDUC
    CIG0
    OTHM              -0.024       0.008      0.000      -0.035      -0.018      *

  Specific indirect 17
    PRGDM
    BMI
    MAGE
    CIG0
    OTHM              -0.009       0.001      0.000      -0.011      -0.007      *

  Direct
    PRGDM
    OTHM               0.401       0.040      0.000       0.334       0.486      *


Effects from AFRAMF to PRGDM

    Total             -0.109       0.017      0.002      -0.138      -0.079      *
    Total indirect    -0.025       0.014      0.037      -0.038      -0.006      *

  Specific indirect 1
    PRGDM
    CIG0
    AFRAMF            -0.029       0.015      0.026      -0.057      -0.002      *

  Specific indirect 2
    PRGDM
    WIC
    AFRAMF             0.002       0.010      0.415      -0.015       0.024

  Specific indirect 3
    PRGDM
    FAGE
    AFRAMF            -0.002       0.001      0.000      -0.004      -0.001      *

  Specific indirect 4
    PRGDM
    PAYER
    FEDUC
    AFRAMF             0.000       0.002      0.321      -0.001       0.002

  Specific indirect 5
    PRGDM
    PAYER
    FAGE
    AFRAMF             0.000       0.001      0.321       0.000       0.001

  Specific indirect 6
    PRGDM
    MEDUC
    CIG0
    AFRAMF             0.002       0.009      0.353      -0.007       0.013

  Specific indirect 7
    PRGDM
    MAGE
    CIG0
    AFRAMF            -0.014       0.003      0.000      -0.021      -0.010      *

  Specific indirect 8
    PRGDM
    BMI
    CIG0
    AFRAMF             0.036       0.017      0.000       0.027       0.066      *

  Specific indirect 9
    PRGDM
    PAYER
    FEDUC
    FAGE
    AFRAMF             0.000       0.001      0.321       0.000       0.000

  Specific indirect 10
    PRGDM
    WIC
    MEDUC
    CIG0
    AFRAMF             0.000       0.002      0.415      -0.004       0.002

  Specific indirect 11
    PRGDM
    WIC
    MAGE
    CIG0
    AFRAMF             0.000       0.000      0.416       0.000       0.000

  Specific indirect 12
    PRGDM
    BMI
    MEDUC
    CIG0
    AFRAMF            -0.015       0.009      0.000      -0.029      -0.010      *

  Specific indirect 13
    PRGDM
    BMI
    MAGE
    CIG0
    AFRAMF            -0.006       0.001      0.000      -0.008      -0.004      *

  Direct
    PRGDM
    AFRAMF            -0.085       0.015      0.000      -0.114      -0.056      *


Effects from FHISP to PRGDM

    Total             -0.043       0.014      0.013      -0.064      -0.021      *
    Total indirect    -0.038       0.018      0.042      -0.055      -0.004      *

  Specific indirect 1
    PRGDM
    CIG0
    FHISP             -0.041       0.021      0.026      -0.082      -0.002      *

  Specific indirect 2
    PRGDM
    WIC
    FHISP              0.002       0.012      0.415      -0.018       0.027

  Specific indirect 3
    PRGDM
    FAGE
    FHISP             -0.004       0.001      0.000      -0.005      -0.002      *

  Specific indirect 4
    PRGDM
    PAYER
    FEDUC
    FHISP              0.000       0.003      0.321      -0.001       0.004

  Specific indirect 5
    PRGDM
    PAYER
    FAGE
    FHISP              0.000       0.001      0.321       0.000       0.001

  Specific indirect 6
    PRGDM
    MEDUC
    CIG0
    FHISP              0.002       0.010      0.353      -0.010       0.018

  Specific indirect 7
    PRGDM
    MAGE
    CIG0
    FHISP             -0.020       0.003      0.000      -0.027      -0.016      *

  Specific indirect 8
    PRGDM
    BMI
    CIG0
    FHISP              0.053       0.016      0.000       0.041       0.082      *

  Specific indirect 9
    PRGDM
    PAYER
    FEDUC
    FAGE
    FHISP              0.000       0.001      0.321       0.000       0.000

  Specific indirect 10
    PRGDM
    WIC
    MEDUC
    CIG0
    FHISP              0.000       0.002      0.415      -0.005       0.003

  Specific indirect 11
    PRGDM
    WIC
    MAGE
    CIG0
    FHISP              0.000       0.000      0.416       0.000       0.000

  Specific indirect 12
    PRGDM
    BMI
    MEDUC
    CIG0
    FHISP             -0.022       0.008      0.000      -0.036      -0.016      *

  Specific indirect 13
    PRGDM
    BMI
    MAGE
    CIG0
    FHISP             -0.008       0.001      0.000      -0.010      -0.007      *

  Direct
    PRGDM
    FHISP             -0.006       0.014      0.302      -0.035       0.021


Effects from OTHF to PRGDM

    Total              0.094       0.012      0.000       0.070       0.117      *
    Total indirect     0.015       0.009      0.056      -0.004       0.030

  Specific indirect 1
    PRGDM
    CIG0
    OTHF               0.011       0.005      0.029       0.000       0.022      *

  Specific indirect 2
    PRGDM
    WIC
    OTHF               0.000       0.002      0.415      -0.003       0.005

  Specific indirect 3
    PRGDM
    FAGE
    OTHF               0.005       0.001      0.000       0.003       0.007      *

  Specific indirect 4
    PRGDM
    PAYER
    FEDUC
    OTHF               0.000       0.002      0.321      -0.003       0.001

  Specific indirect 5
    PRGDM
    PAYER
    FAGE
    OTHF               0.000       0.001      0.321      -0.001       0.000

  Specific indirect 6
    PRGDM
    MEDUC
    CIG0
    OTHF              -0.001       0.002      0.356      -0.005       0.002

  Specific indirect 7
    PRGDM
    MAGE
    CIG0
    OTHF               0.005       0.001      0.003       0.004       0.008      *

  Specific indirect 8
    PRGDM
    BMI
    CIG0
    OTHF              -0.014       0.004      0.003      -0.025      -0.010      *

  Specific indirect 9
    PRGDM
    PAYER
    FEDUC
    FAGE
    OTHF               0.000       0.001      0.321       0.000       0.000

  Specific indirect 10
    PRGDM
    WIC
    MEDUC
    CIG0
    OTHF               0.000       0.001      0.417      -0.001       0.001

  Specific indirect 11
    PRGDM
    WIC
    MAGE
    CIG0
    OTHF               0.000       0.000      0.418       0.000       0.000

  Specific indirect 12
    PRGDM
    BMI
    MEDUC
    CIG0
    OTHF               0.006       0.002      0.003       0.004       0.011      *

  Specific indirect 13
    PRGDM
    BMI
    MAGE
    CIG0
    OTHF               0.002       0.000      0.003       0.002       0.003      *

  Direct
    PRGDM
    OTHF               0.079       0.013      0.000       0.054       0.104      *


Effects from SOCDEP to PRGDM

    Total              0.005       0.022      0.201      -0.011       0.022
    Total indirect    -0.003       0.090      0.487      -0.150       0.192

  Specific indirect 1
    PRGDM
    PAYER
    SOCDEP             0.002       0.006      0.331      -0.008       0.013

  Specific indirect 2
    PRGDM
    MEDUC
    SOCDEP             0.015       0.050      0.355      -0.057       0.118

  Specific indirect 3
    PRGDM
    CIG0
    SOCDEP             0.038       0.023      0.029      -0.001       0.076

  Specific indirect 4
    PRGDM
    WIC
    SOCDEP             0.008       0.038      0.417      -0.052       0.093

  Specific indirect 5
    PRGDM
    FAGE
    SOCDEP            -0.011       0.003      0.005      -0.015      -0.007      *

  Specific indirect 6
    PRGDM
    MAGE
    SOCDEP            -0.131       0.020      0.004      -0.150      -0.108      *

  Specific indirect 7
    PRGDM
    MHT
    SOCDEP             0.012       0.002      0.005       0.011       0.013      *

  Specific indirect 8
    PRGDM
    BMI
    SOCDEP             0.266       0.045      0.004       0.222       0.320      *

  Specific indirect 9
    PRGDM
    PAYER
    FEDUC
    SOCDEP             0.000       0.004      0.324      -0.002       0.005

  Specific indirect 10
    PRGDM
    PAYER
    FAGE
    SOCDEP             0.000       0.001      0.324      -0.001       0.002

  Specific indirect 11
    PRGDM
    MEDUC
    CIG0
    SOCDEP            -0.002       0.013      0.355      -0.016       0.008

  Specific indirect 12
    PRGDM
    WIC
    MEDUC
    SOCDEP            -0.003       0.015      0.417      -0.037       0.020

  Specific indirect 13
    PRGDM
    WIC
    MAGE
    SOCDEP             0.000       0.001      0.419      -0.002       0.001

  Specific indirect 14
    PRGDM
    MAGE
    CIG0
    SOCDEP             0.019       0.005      0.004       0.015       0.022      *

  Specific indirect 15
    PRGDM
    BMI
    MEDUC
    SOCDEP            -0.144       0.025      0.004      -0.174      -0.120      *

  Specific indirect 16
    PRGDM
    BMI
    CIG0
    SOCDEP            -0.049       0.021      0.004      -0.060      -0.040      *

  Specific indirect 17
    PRGDM
    BMI
    MAGE
    SOCDEP            -0.052       0.008      0.004      -0.063      -0.041      *

  Specific indirect 18
    PRGDM
    PAYER
    FEDUC
    FAGE
    SOCDEP             0.000       0.001      0.324       0.000       0.000

  Specific indirect 19
    PRGDM
    WIC
    MEDUC
    CIG0
    SOCDEP             0.000       0.003      0.417      -0.003       0.005

  Specific indirect 20
    PRGDM
    WIC
    MAGE
    CIG0
    SOCDEP             0.000       0.000      0.418       0.000       0.000

  Specific indirect 21
    PRGDM
    BMI
    MEDUC
    CIG0
    SOCDEP             0.020       0.009      0.004       0.016       0.026      *

  Specific indirect 22
    PRGDM
    BMI
    MAGE
    CIG0
    SOCDEP             0.008       0.002      0.004       0.006       0.009      *

  Direct
    PRGDM
    SOCDEP             0.011       0.091      0.456      -0.190       0.160


Effects from CIG0 to PRGDM

    Total              0.040       0.021      0.057      -0.008       0.071
    Total indirect    -0.005       0.014      0.279      -0.025       0.011

  Specific indirect 1
    PRGDM
    MEDUC
    CIG0              -0.003       0.010      0.353      -0.019       0.010

  Specific indirect 2
    PRGDM
    MAGE
    CIG0               0.021       0.003      0.000       0.016       0.026      *

  Specific indirect 3
    PRGDM
    BMI
    CIG0              -0.055       0.016      0.000      -0.083      -0.043      *

  Specific indirect 4
    PRGDM
    WIC
    MEDUC
    CIG0               0.000       0.002      0.415      -0.003       0.006

  Specific indirect 5
    PRGDM
    WIC
    MAGE
    CIG0               0.000       0.000      0.416       0.000       0.000

  Specific indirect 6
    PRGDM
    BMI
    MEDUC
    CIG0               0.023       0.009      0.000       0.016       0.035      *

  Specific indirect 7
    PRGDM
    BMI
    MAGE
    CIG0               0.009       0.001      0.000       0.007       0.010      *

  Direct
    PRGDM
    CIG0               0.043       0.022      0.026       0.003       0.087      *


Effects from MAGE to PRGDM

    Total              0.224       0.011      0.000       0.208       0.239      *
    Total indirect     0.064       0.007      0.000       0.052       0.078      *

  Specific indirect 1
    PRGDM
    WIC
    MAGE               0.000       0.001      0.416      -0.002       0.002

  Specific indirect 2
    PRGDM
    BMI
    MAGE               0.063       0.006      0.000       0.054       0.076      *

  Direct
    PRGDM
    MAGE               0.160       0.014      0.000       0.133       0.182      *


Effects from FAGE to PRGDM

    Total              0.017       0.004      0.009       0.009       0.024      *
    Total indirect     0.000       0.003      0.321      -0.003       0.001

  Specific indirect 1
    PRGDM
    PAYER
    FAGE               0.000       0.002      0.321      -0.003       0.001

  Specific indirect 2
    PRGDM
    PAYER
    FEDUC
    FAGE               0.000       0.002      0.321       0.000       0.000

  Direct
    PRGDM
    FAGE               0.017       0.003      0.000       0.011       0.023      *


Effects from MEDUC to PRGDM

    Total              0.064       0.011      0.004       0.043       0.081      *
    Total indirect     0.072       0.013      0.000       0.050       0.100      *

  Specific indirect 1
    PRGDM
    WIC
    MEDUC              0.002       0.007      0.415      -0.010       0.018

  Specific indirect 2
    PRGDM
    BMI
    MEDUC              0.070       0.007      0.000       0.059       0.084      *

  Direct
    PRGDM
    MEDUC             -0.008       0.022      0.353      -0.057       0.027


Effects from FEDUC to PRGDM

    Total              0.000       0.005      0.321      -0.006       0.002
    Total indirect     0.000       0.005      0.321      -0.006       0.002

  Specific indirect 1
    PRGDM
    PAYER
    FEDUC              0.000       0.005      0.321      -0.006       0.002


Effects from MHT to PRGDM

    Total             -0.111       0.004      0.000      -0.120      -0.103      *
    Total indirect     0.000       0.000      0.004       0.000       0.000

  Direct
    PRGDM
    MHT               -0.111       0.004      0.000      -0.120      -0.103      *


Effects from BMI to PRGDM

    Total              0.203       0.017      0.000       0.175       0.240      *
    Total indirect     0.000       0.000      0.004       0.000       0.000

  Direct
    PRGDM
    BMI                0.203       0.017      0.000       0.175       0.240      *


Effects from PAYER to PRGDM

    Total             -0.003       0.011      0.321      -0.028       0.014
    Total indirect     0.000       0.000      0.004       0.000       0.000

  Direct
    PRGDM
    PAYER             -0.003       0.011      0.321      -0.028       0.014


Effects from WIC to PRGDM

    Total              0.004       0.019      0.415      -0.028       0.046
    Total indirect     0.000       0.000      0.013       0.000       0.000

  Direct
    PRGDM
    WIC                0.004       0.019      0.415      -0.028       0.046


Effects from PRECAREM to PRGDM

    Total              0.000       0.000      0.000       0.000       0.000
    Total indirect     0.000       0.000      0.000       0.000       0.000


Effects from AFRAMM to BWT

    Total             -0.132       0.003      0.000      -0.138      -0.126      *
    Total indirect    -0.001       0.008      0.412      -0.012       0.022

  Specific indirect 1
    BWT
    MEDUC
    AFRAMM            -0.002       0.003      0.135      -0.005       0.003

  Specific indirect 2
    BWT
    CIG0
    AFRAMM             0.013       0.005      0.000       0.008       0.027      *

  Specific indirect 3
    BWT
    WIC
    AFRAMM            -0.007       0.003      0.008      -0.014      -0.001      *

  Specific indirect 4
    BWT
    PRGBP
    AFRAMM            -0.022       0.012      0.086      -0.032       0.016

  Specific indirect 5
    BWT
    PRGDM
    AFRAMM             0.000       0.000      0.093       0.000       0.000

  Specific indirect 6
    BWT
    MAGE
    AFRAMM             0.000       0.001      0.355      -0.001       0.001

  Specific indirect 7
    BWT
    MHT
    AFRAMM            -0.006       0.001      0.000      -0.007      -0.005      *

  Specific indirect 8
    BWT
    BMI
    AFRAMM             0.009       0.007      0.099      -0.007       0.012

  Specific indirect 9
    BWT
    MEDUC
    CIG0
    AFRAMM            -0.002       0.003      0.005      -0.006       0.000

  Specific indirect 10
    BWT
    WIC
    MEDUC
    AFRAMM             0.001       0.001      0.141      -0.001       0.001

  Specific indirect 11
    BWT
    WIC
    MAGE
    AFRAMM             0.000       0.000      0.028       0.000       0.000

  Specific indirect 12
    BWT
    PRGBP
    MEDUC
    AFRAMM             0.005       0.007      0.133      -0.010       0.008

  Specific indirect 13
    BWT
    PRGBP
    CIG0
    AFRAMM            -0.009       0.014      0.000      -0.050      -0.004      *

  Specific indirect 14
    BWT
    PRGBP
    WIC
    AFRAMM             0.017       0.003      0.000       0.013       0.025      *

  Specific indirect 15
    BWT
    PRGBP
    MAGE
    AFRAMM             0.002       0.001      0.008       0.001       0.003      *

  Specific indirect 16
    BWT
    PRGBP
    MHT
    AFRAMM             0.000       0.000      0.000       0.000       0.000      *

  Specific indirect 17
    BWT
    PRGBP
    BMI
    AFRAMM             0.001       0.003      0.102      -0.004       0.003

  Specific indirect 18
    BWT
    PRGDM
    MEDUC
    AFRAMM             0.000       0.000      0.370       0.000       0.000

  Specific indirect 19
    BWT
    PRGDM
    CIG0
    AFRAMM             0.000       0.000      0.026       0.000       0.000      *

  Specific indirect 20
    BWT
    PRGDM
    WIC
    AFRAMM             0.000       0.000      0.415       0.000       0.000

  Specific indirect 21
    BWT
    PRGDM
    MAGE
    AFRAMM             0.000       0.000      0.008       0.000       0.000      *

  Specific indirect 22
    BWT
    PRGDM
    MHT
    AFRAMM             0.000       0.000      0.000       0.000       0.000      *

  Specific indirect 23
    BWT
    PRGDM
    BMI
    AFRAMM             0.000       0.000      0.099       0.000       0.000

  Specific indirect 24
    BWT
    MAGE
    CIG0
    AFRAMM             0.000       0.001      0.358      -0.001       0.001

  Specific indirect 25
    BWT
    BMI
    MEDUC
    AFRAMM            -0.003       0.003      0.133      -0.004       0.003

  Specific indirect 26
    BWT
    BMI
    CIG0
    AFRAMM             0.005       0.005      0.000       0.003       0.016      *

  Specific indirect 27
    BWT
    BMI
    MAGE
    AFRAMM            -0.002       0.000      0.008      -0.002      -0.001      *

  Specific indirect 28
    BWT
    PRECAREM
    MEDUC
    AFRAMM             0.000       0.000      0.113       0.000       0.000

  Specific indirect 29
    BWT
    PRECAREM
    CIG0
    AFRAMM             0.000       0.000      0.012       0.000       0.000      *

  Specific indirect 30
    BWT
    PRECAREM
    WIC
    AFRAMM             0.000       0.000      0.019       0.000       0.000

  Specific indirect 31
    BWT
    PRECAREM
    MAGE
    AFRAMM             0.000       0.000      0.017       0.000       0.000

  Specific indirect 32
    BWT
    PRECAREM
    BMI
    AFRAMM             0.000       0.000      0.087       0.000       0.000

  Specific indirect 33
    BWT
    WIC
    MEDUC
    CIG0
    AFRAMM             0.001       0.000      0.008       0.000       0.002

  Specific indirect 34
    BWT
    WIC
    MAGE
    CIG0
    AFRAMM             0.000       0.000      0.020       0.000       0.000

  Specific indirect 35
    BWT
    PRGBP
    MEDUC
    CIG0
    AFRAMM             0.004       0.008      0.000       0.002       0.020      *

  Specific indirect 36
    BWT
    PRGBP
    WIC
    MEDUC
    AFRAMM            -0.002       0.001      0.133      -0.002       0.002

  Specific indirect 37
    BWT
    PRGBP
    WIC
    MAGE
    AFRAMM             0.000       0.000      0.020       0.000       0.000

  Specific indirect 38
    BWT
    PRGBP
    MAGE
    CIG0
    AFRAMM             0.001       0.001      0.000       0.000       0.003      *

  Specific indirect 39
    BWT
    PRGBP
    BMI
    MEDUC
    AFRAMM             0.000       0.001      0.136      -0.001       0.002

  Specific indirect 40
    BWT
    PRGBP
    BMI
    CIG0
    AFRAMM             0.001       0.003      0.002       0.000       0.009

  Specific indirect 41
    BWT
    PRGBP
    BMI
    MAGE
    AFRAMM             0.000       0.000      0.011      -0.001       0.000      *

  Specific indirect 42
    BWT
    PRGDM
    MEDUC
    CIG0
    AFRAMM             0.000       0.000      0.353       0.000       0.000

  Specific indirect 43
    BWT
    PRGDM
    WIC
    MEDUC
    AFRAMM             0.000       0.000      0.344       0.000       0.000

  Specific indirect 44
    BWT
    PRGDM
    WIC
    MAGE
    AFRAMM             0.000       0.000      0.413       0.000       0.000

  Specific indirect 45
    BWT
    PRGDM
    MAGE
    CIG0
    AFRAMM             0.000       0.000      0.000       0.000       0.000      *

  Specific indirect 46
    BWT
    PRGDM
    BMI
    MEDUC
    AFRAMM             0.000       0.000      0.133       0.000       0.000

  Specific indirect 47
    BWT
    PRGDM
    BMI
    CIG0
    AFRAMM             0.000       0.000      0.000       0.000       0.000      *

  Specific indirect 48
    BWT
    PRGDM
    BMI
    MAGE
    AFRAMM             0.000       0.000      0.008       0.000       0.000      *

  Specific indirect 49
    BWT
    BMI
    MEDUC
    CIG0
    AFRAMM            -0.002       0.002      0.000      -0.007      -0.001      *

  Specific indirect 50
    BWT
    BMI
    MAGE
    CIG0
    AFRAMM            -0.001       0.000      0.000      -0.002       0.000      *

  Specific indirect 51
    BWT
    PRECAREM
    MEDUC
    CIG0
    AFRAMM             0.000       0.000      0.020       0.000       0.000      *

  Specific indirect 52
    BWT
    PRECAREM
    WIC
    MEDUC
    AFRAMM             0.000       0.000      0.127       0.000       0.000

  Specific indirect 53
    BWT
    PRECAREM
    WIC
    MAGE
    AFRAMM             0.000       0.000      0.036       0.000       0.000

  Specific indirect 54
    BWT
    PRECAREM
    MAGE
    CIG0
    AFRAMM             0.000       0.000      0.012       0.000       0.000      *

  Specific indirect 55
    BWT
    PRECAREM
    BMI
    MEDUC
    AFRAMM             0.000       0.000      0.121       0.000       0.000

  Specific indirect 56
    BWT
    PRECAREM
    BMI
    CIG0
    AFRAMM             0.000       0.000      0.012       0.000       0.000      *

  Specific indirect 57
    BWT
    PRECAREM
    BMI
    MAGE
    AFRAMM             0.000       0.000      0.017       0.000       0.000      *

  Specific indirect 58
    BWT
    PRGBP
    WIC
    MEDUC
    CIG0
    AFRAMM            -0.001       0.001      0.000      -0.005      -0.001      *

  Specific indirect 59
    BWT
    PRGBP
    WIC
    MAGE
    CIG0
    AFRAMM             0.000       0.000      0.011      -0.001       0.000

  Specific indirect 60
    BWT
    PRGBP
    BMI
    MEDUC
    CIG0
    AFRAMM             0.000       0.002      0.002      -0.004       0.000

  Specific indirect 61
    BWT
    PRGBP
    BMI
    MAGE
    CIG0
    AFRAMM             0.000       0.000      0.002      -0.001       0.000

  Specific indirect 62
    BWT
    PRGDM
    WIC
    MEDUC
    CIG0
    AFRAMM             0.000       0.000      0.415       0.000       0.000

  Specific indirect 63
    BWT
    PRGDM
    WIC
    MAGE
    CIG0
    AFRAMM             0.000       0.000      0.416       0.000       0.000

  Specific indirect 64
    BWT
    PRGDM
    BMI
    MEDUC
    CIG0
    AFRAMM             0.000       0.000      0.000       0.000       0.000      *

  Specific indirect 65
    BWT
    PRGDM
    BMI
    MAGE
    CIG0
    AFRAMM             0.000       0.000      0.000       0.000       0.000      *

  Specific indirect 66
    BWT
    PRECAREM
    WIC
    MEDUC
    CIG0
    AFRAMM             0.000       0.000      0.019       0.000       0.000

  Specific indirect 67
    BWT
    PRECAREM
    WIC
    MAGE
    CIG0
    AFRAMM             0.000       0.000      0.031       0.000       0.000

  Specific indirect 68
    BWT
    PRECAREM
    BMI
    MEDUC
    CIG0
    AFRAMM             0.000       0.000      0.012       0.000       0.000      *

  Specific indirect 69
    BWT
    PRECAREM
    BMI
    MAGE
    CIG0
    AFRAMM             0.000       0.000      0.012       0.000       0.000      *

  Direct
    BWT
    AFRAMM            -0.131       0.008      0.000      -0.153      -0.119      *


Effects from MHISP to BWT

    Total             -0.022       0.002      0.000      -0.026      -0.018      *
    Total indirect    -0.030       0.011      0.053      -0.040       0.005

  Specific indirect 1
    BWT
    MEDUC
    MHISP             -0.006       0.004      0.064      -0.012       0.001

  Specific indirect 2
    BWT
    CIG0
    MHISP              0.018       0.008      0.000       0.011       0.039      *

  Specific indirect 3
    BWT
    WIC
    MHISP             -0.007       0.003      0.008      -0.014      -0.001      *

  Specific indirect 4
    BWT
    PRGBP
    MHISP             -0.007       0.017      0.181      -0.015       0.050

  Specific indirect 5
    BWT
    PRGDM
    MHISP              0.000       0.000      0.193       0.000       0.000

  Specific indirect 6
    BWT
    MAGE
    MHISP              0.000       0.000      0.283      -0.001       0.000

  Specific indirect 7
    BWT
    MHT
    MHISP             -0.049       0.001      0.000      -0.050      -0.048      *

  Specific indirect 8
    BWT
    BMI
    MHISP              0.007       0.008      0.138      -0.013       0.010

  Specific indirect 9
    BWT
    MEDUC
    CIG0
    MHISP             -0.002       0.004      0.005      -0.008       0.000

  Specific indirect 10
    BWT
    WIC
    MEDUC
    MHISP              0.002       0.001      0.070       0.000       0.004

  Specific indirect 11
    BWT
    WIC
    MAGE
    MHISP              0.000       0.000      0.141       0.000       0.000

  Specific indirect 12
    BWT
    PRGBP
    MEDUC
    MHISP              0.012       0.008      0.062      -0.003       0.019

  Specific indirect 13
    BWT
    PRGBP
    CIG0
    MHISP             -0.012       0.020      0.000      -0.073      -0.006      *

  Specific indirect 14
    BWT
    PRGBP
    WIC
    MHISP              0.017       0.004      0.000       0.013       0.028      *

  Specific indirect 15
    BWT
    PRGBP
    MAGE
    MHISP              0.001       0.001      0.125      -0.001       0.002

  Specific indirect 16
    BWT
    PRGBP
    MHT
    MHISP              0.002       0.000      0.000       0.001       0.002      *

  Specific indirect 17
    BWT
    PRGBP
    BMI
    MHISP              0.001       0.004      0.141      -0.008       0.003

  Specific indirect 18
    BWT
    PRGDM
    MEDUC
    MHISP              0.000       0.000      0.376       0.000       0.000

  Specific indirect 19
    BWT
    PRGDM
    CIG0
    MHISP              0.000       0.000      0.026       0.000       0.000      *

  Specific indirect 20
    BWT
    PRGDM
    WIC
    MHISP              0.000       0.000      0.415       0.000       0.000

  Specific indirect 21
    BWT
    PRGDM
    MAGE
    MHISP              0.000       0.000      0.125       0.000       0.000

  Specific indirect 22
    BWT
    PRGDM
    MHT
    MHISP              0.000       0.000      0.000       0.000       0.000      *

  Specific indirect 23
    BWT
    PRGDM
    BMI
    MHISP              0.000       0.000      0.138       0.000       0.000

  Specific indirect 24
    BWT
    MAGE
    CIG0
    MHISP              0.000       0.001      0.358      -0.001       0.002

  Specific indirect 25
    BWT
    BMI
    MEDUC
    MHISP             -0.006       0.003      0.062      -0.009       0.001

  Specific indirect 26
    BWT
    BMI
    CIG0
    MHISP              0.006       0.007      0.000       0.004       0.023      *

  Specific indirect 27
    BWT
    BMI
    MAGE
    MHISP             -0.001       0.001      0.125      -0.001       0.001

  Specific indirect 28
    BWT
    PRECAREM
    MEDUC
    MHISP              0.000       0.000      0.044       0.000       0.000

  Specific indirect 29
    BWT
    PRECAREM
    CIG0
    MHISP              0.000       0.000      0.012       0.000       0.000      *

  Specific indirect 30
    BWT
    PRECAREM
    WIC
    MHISP              0.000       0.000      0.019       0.000       0.000

  Specific indirect 31
    BWT
    PRECAREM
    MAGE
    MHISP              0.000       0.000      0.113       0.000       0.000

  Specific indirect 32
    BWT
    PRECAREM
    BMI
    MHISP              0.000       0.000      0.126       0.000       0.000

  Specific indirect 33
    BWT
    WIC
    MEDUC
    CIG0
    MHISP              0.001       0.001      0.008       0.000       0.002

  Specific indirect 34
    BWT
    WIC
    MAGE
    CIG0
    MHISP              0.000       0.000      0.020       0.000       0.000

  Specific indirect 35
    BWT
    PRGBP
    MEDUC
    CIG0
    MHISP              0.005       0.011      0.000       0.003       0.030      *

  Specific indirect 36
    BWT
    PRGBP
    WIC
    MEDUC
    MHISP             -0.004       0.002      0.062      -0.006       0.001

  Specific indirect 37
    BWT
    PRGBP
    WIC
    MAGE
    MHISP              0.000       0.000      0.133       0.000       0.000

  Specific indirect 38
    BWT
    PRGBP
    MAGE
    CIG0
    MHISP              0.001       0.001      0.000       0.001       0.004      *

  Specific indirect 39
    BWT
    PRGBP
    BMI
    MEDUC
    MHISP             -0.001       0.001      0.065      -0.003       0.000

  Specific indirect 40
    BWT
    PRGBP
    BMI
    CIG0
    MHISP              0.001       0.005      0.002       0.000       0.013

  Specific indirect 41
    BWT
    PRGBP
    BMI
    MAGE
    MHISP              0.000       0.000      0.127       0.000       0.000

  Specific indirect 42
    BWT
    PRGDM
    MEDUC
    CIG0
    MHISP              0.000       0.000      0.353       0.000       0.000

  Specific indirect 43
    BWT
    PRGDM
    WIC
    MEDUC
    MHISP              0.000       0.000      0.369       0.000       0.000

  Specific indirect 44
    BWT
    PRGDM
    WIC
    MAGE
    MHISP              0.000       0.000      0.344       0.000       0.000

  Specific indirect 45
    BWT
    PRGDM
    MAGE
    CIG0
    MHISP              0.000       0.000      0.000       0.000       0.000      *

  Specific indirect 46
    BWT
    PRGDM
    BMI
    MEDUC
    MHISP              0.000       0.000      0.062       0.000       0.000

  Specific indirect 47
    BWT
    PRGDM
    BMI
    CIG0
    MHISP              0.000       0.000      0.000      -0.001       0.000      *

  Specific indirect 48
    BWT
    PRGDM
    BMI
    MAGE
    MHISP              0.000       0.000      0.125       0.000       0.000

  Specific indirect 49
    BWT
    BMI
    MEDUC
    CIG0
    MHISP             -0.002       0.003      0.000      -0.010      -0.002      *

  Specific indirect 50
    BWT
    BMI
    MAGE
    CIG0
    MHISP             -0.001       0.001      0.000      -0.003      -0.001      *

  Specific indirect 51
    BWT
    PRECAREM
    MEDUC
    CIG0
    MHISP              0.000       0.000      0.020       0.000       0.000      *

  Specific indirect 52
    BWT
    PRECAREM
    WIC
    MEDUC
    MHISP              0.000       0.000      0.056       0.000       0.000

  Specific indirect 53
    BWT
    PRECAREM
    WIC
    MAGE
    MHISP              0.000       0.000      0.127       0.000       0.000

  Specific indirect 54
    BWT
    PRECAREM
    MAGE
    CIG0
    MHISP              0.000       0.000      0.012       0.000       0.000      *

  Specific indirect 55
    BWT
    PRECAREM
    BMI
    MEDUC
    MHISP              0.000       0.000      0.050       0.000       0.000

  Specific indirect 56
    BWT
    PRECAREM
    BMI
    CIG0
    MHISP              0.000       0.000      0.012       0.000       0.000      *

  Specific indirect 57
    BWT
    PRECAREM
    BMI
    MAGE
    MHISP              0.000       0.000      0.113       0.000       0.000

  Specific indirect 58
    BWT
    PRGBP
    WIC
    MEDUC
    CIG0
    MHISP             -0.002       0.002      0.000      -0.007      -0.001      *

  Specific indirect 59
    BWT
    PRGBP
    WIC
    MAGE
    CIG0
    MHISP              0.000       0.000      0.011      -0.001       0.000

  Specific indirect 60
    BWT
    PRGBP
    BMI
    MEDUC
    CIG0
    MHISP              0.000       0.002      0.002      -0.006       0.000

  Specific indirect 61
    BWT
    PRGBP
    BMI
    MAGE
    CIG0
    MHISP              0.000       0.000      0.002      -0.001       0.000

  Specific indirect 62
    BWT
    PRGDM
    WIC
    MEDUC
    CIG0
    MHISP              0.000       0.000      0.415       0.000       0.000

  Specific indirect 63
    BWT
    PRGDM
    WIC
    MAGE
    CIG0
    MHISP              0.000       0.000      0.416       0.000       0.000

  Specific indirect 64
    BWT
    PRGDM
    BMI
    MEDUC
    CIG0
    MHISP              0.000       0.000      0.000       0.000       0.000      *

  Specific indirect 65
    BWT
    PRGDM
    BMI
    MAGE
    CIG0
    MHISP              0.000       0.000      0.000       0.000       0.000      *

  Specific indirect 66
    BWT
    PRECAREM
    WIC
    MEDUC
    CIG0
    MHISP              0.000       0.000      0.019       0.000       0.000

  Specific indirect 67
    BWT
    PRECAREM
    WIC
    MAGE
    CIG0
    MHISP              0.000       0.000      0.031       0.000       0.000

  Specific indirect 68
    BWT
    PRECAREM
    BMI
    MEDUC
    CIG0
    MHISP              0.000       0.000      0.012       0.000       0.000      *

  Specific indirect 69
    BWT
    PRECAREM
    BMI
    MAGE
    CIG0
    MHISP              0.000       0.000      0.012       0.000       0.000      *

  Direct
    BWT
    MHISP              0.008       0.011      0.151      -0.025       0.020


Effects from OTHM to BWT

    Total             -0.087       0.003      0.000      -0.092      -0.082      *
    Total indirect    -0.010       0.015      0.236      -0.036       0.020

  Specific indirect 1
    BWT
    MEDUC
    OTHM               0.013       0.006      0.005       0.002       0.025      *

  Specific indirect 2
    BWT
    CIG0
    OTHM               0.044       0.009      0.000       0.028       0.064      *

  Specific indirect 3
    BWT
    WIC
    OTHM               0.003       0.001      0.050       0.000       0.005

  Specific indirect 4
    BWT
    PRGBP
    OTHM               0.069       0.024      0.000       0.043       0.134      *

  Specific indirect 5
    BWT
    PRGDM
    OTHM              -0.002       0.001      0.000      -0.003      -0.001      *

  Specific indirect 6
    BWT
    MAGE
    OTHM               0.001       0.002      0.358      -0.004       0.005

  Specific indirect 7
    BWT
    MHT
    OTHM              -0.056       0.001      0.000      -0.057      -0.055      *

  Specific indirect 8
    BWT
    BMI
    OTHM              -0.046       0.006      0.000      -0.057      -0.034      *

  Specific indirect 9
    BWT
    MEDUC
    CIG0
    OTHM              -0.006       0.003      0.005      -0.013      -0.001      *

  Specific indirect 10
    BWT
    WIC
    MEDUC
    OTHM              -0.004       0.002      0.008      -0.007       0.000      *

  Specific indirect 11
    BWT
    WIC
    MAGE
    OTHM               0.000       0.000      0.020      -0.001       0.000

  Specific indirect 12
    BWT
    PRGBP
    MEDUC
    OTHM              -0.027       0.012      0.000      -0.054      -0.016      *

  Specific indirect 13
    BWT
    PRGBP
    CIG0
    OTHM              -0.032       0.015      0.000      -0.073      -0.017      *

  Specific indirect 14
    BWT
    PRGBP
    WIC
    OTHM              -0.006       0.002      0.043      -0.010       0.000      *

  Specific indirect 15
    BWT
    PRGBP
    MAGE
    OTHM              -0.008       0.001      0.000      -0.010      -0.005      *

  Specific indirect 16
    BWT
    PRGBP
    MHT
    OTHM               0.002       0.000      0.000       0.001       0.003      *

  Specific indirect 17
    BWT
    PRGBP
    BMI
    OTHM              -0.008       0.009      0.002      -0.031       0.000

  Specific indirect 18
    BWT
    PRGDM
    MEDUC
    OTHM               0.000       0.000      0.353       0.000       0.000

  Specific indirect 19
    BWT
    PRGDM
    CIG0
    OTHM               0.000       0.000      0.026       0.000       0.000      *

  Specific indirect 20
    BWT
    PRGDM
    WIC
    OTHM               0.000       0.000      0.379       0.000       0.000

  Specific indirect 21
    BWT
    PRGDM
    MAGE
    OTHM               0.000       0.000      0.000       0.000       0.000      *

  Specific indirect 22
    BWT
    PRGDM
    MHT
    OTHM               0.000       0.000      0.000       0.000       0.000      *

  Specific indirect 23
    BWT
    PRGDM
    BMI
    OTHM               0.001       0.001      0.000       0.000       0.001      *

  Specific indirect 24
    BWT
    MAGE
    CIG0
    OTHM               0.000       0.001      0.358      -0.002       0.002

  Specific indirect 25
    BWT
    BMI
    MEDUC
    OTHM               0.013       0.003      0.000       0.010       0.019      *

  Specific indirect 26
    BWT
    BMI
    CIG0
    OTHM               0.016       0.003      0.000       0.012       0.023      *

  Specific indirect 27
    BWT
    BMI
    MAGE
    OTHM               0.006       0.001      0.000       0.005       0.007      *

  Specific indirect 28
    BWT
    PRECAREM
    MEDUC
    OTHM               0.000       0.000      0.020       0.000       0.000

  Specific indirect 29
    BWT
    PRECAREM
    CIG0
    OTHM               0.000       0.000      0.012       0.000       0.000      *

  Specific indirect 30
    BWT
    PRECAREM
    WIC
    OTHM               0.000       0.000      0.039       0.000       0.000

  Specific indirect 31
    BWT
    PRECAREM
    MAGE
    OTHM               0.000       0.000      0.012       0.000       0.000      *

  Specific indirect 32
    BWT
    PRECAREM
    BMI
    OTHM               0.000       0.000      0.012       0.000       0.000      *

  Specific indirect 33
    BWT
    WIC
    MEDUC
    CIG0
    OTHM               0.002       0.001      0.008       0.000       0.003      *

  Specific indirect 34
    BWT
    WIC
    MAGE
    CIG0
    OTHM               0.000       0.000      0.020       0.000       0.000

  Specific indirect 35
    BWT
    PRGBP
    MEDUC
    CIG0
    OTHM               0.013       0.007      0.000       0.007       0.030      *

  Specific indirect 36
    BWT
    PRGBP
    WIC
    MEDUC
    OTHM               0.009       0.002      0.000       0.006       0.012      *

  Specific indirect 37
    BWT
    PRGBP
    WIC
    MAGE
    OTHM               0.000       0.001      0.011       0.000       0.002

  Specific indirect 38
    BWT
    PRGBP
    MAGE
    CIG0
    OTHM               0.003       0.001      0.000       0.002       0.005      *

  Specific indirect 39
    BWT
    PRGBP
    BMI
    MEDUC
    OTHM               0.002       0.003      0.002       0.000       0.010

  Specific indirect 40
    BWT
    PRGBP
    BMI
    CIG0
    OTHM               0.003       0.004      0.002       0.000       0.013

  Specific indirect 41
    BWT
    PRGBP
    BMI
    MAGE
    OTHM               0.001       0.001      0.002       0.000       0.003

  Specific indirect 42
    BWT
    PRGDM
    MEDUC
    CIG0
    OTHM               0.000       0.000      0.353       0.000       0.000

  Specific indirect 43
    BWT
    PRGDM
    WIC
    MEDUC
    OTHM               0.000       0.000      0.415       0.000       0.000

  Specific indirect 44
    BWT
    PRGDM
    WIC
    MAGE
    OTHM               0.000       0.000      0.416       0.000       0.000

  Specific indirect 45
    BWT
    PRGDM
    MAGE
    CIG0
    OTHM               0.000       0.000      0.000       0.000       0.000      *

  Specific indirect 46
    BWT
    PRGDM
    BMI
    MEDUC
    OTHM               0.000       0.000      0.000       0.000       0.000      *

  Specific indirect 47
    BWT
    PRGDM
    BMI
    CIG0
    OTHM               0.000       0.000      0.000      -0.001       0.000      *

  Specific indirect 48
    BWT
    PRGDM
    BMI
    MAGE
    OTHM               0.000       0.000      0.000       0.000       0.000      *

  Specific indirect 49
    BWT
    BMI
    MEDUC
    CIG0
    OTHM              -0.006       0.002      0.000      -0.010      -0.005      *

  Specific indirect 50
    BWT
    BMI
    MAGE
    CIG0
    OTHM              -0.002       0.000      0.000      -0.003      -0.002      *

  Specific indirect 51
    BWT
    PRECAREM
    MEDUC
    CIG0
    OTHM               0.000       0.000      0.020       0.000       0.000

  Specific indirect 52
    BWT
    PRECAREM
    WIC
    MEDUC
    OTHM               0.000       0.000      0.019       0.000       0.000

  Specific indirect 53
    BWT
    PRECAREM
    WIC
    MAGE
    OTHM               0.000       0.000      0.031       0.000       0.000

  Specific indirect 54
    BWT
    PRECAREM
    MAGE
    CIG0
    OTHM               0.000       0.000      0.012       0.000       0.000      *

  Specific indirect 55
    BWT
    PRECAREM
    BMI
    MEDUC
    OTHM               0.000       0.000      0.012       0.000       0.000      *

  Specific indirect 56
    BWT
    PRECAREM
    BMI
    CIG0
    OTHM               0.000       0.000      0.012       0.000       0.000      *

  Specific indirect 57
    BWT
    PRECAREM
    BMI
    MAGE
    OTHM               0.000       0.000      0.012       0.000       0.000      *

  Specific indirect 58
    BWT
    PRGBP
    WIC
    MEDUC
    CIG0
    OTHM              -0.004       0.001      0.000      -0.007      -0.003      *

  Specific indirect 59
    BWT
    PRGBP
    WIC
    MAGE
    CIG0
    OTHM               0.000       0.000      0.011      -0.001       0.000

  Specific indirect 60
    BWT
    PRGBP
    BMI
    MEDUC
    CIG0
    OTHM              -0.001       0.002      0.002      -0.006       0.000

  Specific indirect 61
    BWT
    PRGBP
    BMI
    MAGE
    CIG0
    OTHM               0.000       0.000      0.002      -0.001       0.000

  Specific indirect 62
    BWT
    PRGDM
    WIC
    MEDUC
    CIG0
    OTHM               0.000       0.000      0.415       0.000       0.000

  Specific indirect 63
    BWT
    PRGDM
    WIC
    MAGE
    CIG0
    OTHM               0.000       0.000      0.416       0.000       0.000

  Specific indirect 64
    BWT
    PRGDM
    BMI
    MEDUC
    CIG0
    OTHM               0.000       0.000      0.000       0.000       0.000      *

  Specific indirect 65
    BWT
    PRGDM
    BMI
    MAGE
    CIG0
    OTHM               0.000       0.000      0.000       0.000       0.000      *

  Specific indirect 66
    BWT
    PRECAREM
    WIC
    MEDUC
    CIG0
    OTHM               0.000       0.000      0.019       0.000       0.000

  Specific indirect 67
    BWT
    PRECAREM
    WIC
    MAGE
    CIG0
    OTHM               0.000       0.000      0.031       0.000       0.000

  Specific indirect 68
    BWT
    PRECAREM
    BMI
    MEDUC
    CIG0
    OTHM               0.000       0.000      0.012       0.000       0.000      *

  Specific indirect 69
    BWT
    PRECAREM
    BMI
    MAGE
    CIG0
    OTHM               0.000       0.000      0.012       0.000       0.000      *

  Direct
    BWT
    OTHM              -0.076       0.015      0.000      -0.107      -0.050      *


Effects from AFRAMF to BWT

    Total             -0.048       0.003      0.000      -0.054      -0.042      *
    Total indirect     0.028       0.004      0.000       0.024       0.042      *

  Specific indirect 1
    BWT
    CIG0
    AFRAMF             0.028       0.006      0.000       0.018       0.041      *

  Specific indirect 2
    BWT
    WIC
    AFRAMF            -0.007       0.004      0.008      -0.015      -0.001      *

  Specific indirect 3
    BWT
    PRGBP
    AFRAMF             0.001       0.004      0.209      -0.003       0.013

  Specific indirect 4
    BWT
    PRGDM
    AFRAMF             0.000       0.000      0.000       0.000       0.001      *

  Specific indirect 5
    BWT
    FAGE
    AFRAMF             0.001       0.000      0.025       0.000       0.002      *

  Specific indirect 6
    BWT
    PAYER
    FEDUC
    AFRAMF             0.000       0.001      0.017      -0.001       0.000

  Specific indirect 7
    BWT
    PAYER
    FAGE
    AFRAMF             0.000       0.000      0.017       0.000       0.000

  Specific indirect 8
    BWT
    MEDUC
    CIG0
    AFRAMF            -0.004       0.003      0.005      -0.009       0.000      *

  Specific indirect 9
    BWT
    PRGBP
    CIG0
    AFRAMF            -0.020       0.013      0.000      -0.060      -0.010      *

  Specific indirect 10
    BWT
    PRGBP
    WIC
    AFRAMF             0.017       0.007      0.000       0.011       0.036      *

  Specific indirect 11
    BWT
    PRGBP
    FAGE
    AFRAMF             0.000       0.000      0.086      -0.001       0.001

  Specific indirect 12
    BWT
    PRGDM
    CIG0
    AFRAMF             0.000       0.000      0.026       0.000       0.000      *

  Specific indirect 13
    BWT
    PRGDM
    WIC
    AFRAMF             0.000       0.000      0.415       0.000       0.000

  Specific indirect 14
    BWT
    PRGDM
    FAGE
    AFRAMF             0.000       0.000      0.000       0.000       0.000      *

  Specific indirect 15
    BWT
    MAGE
    CIG0
    AFRAMF             0.000       0.001      0.358      -0.001       0.001

  Specific indirect 16
    BWT
    BMI
    CIG0
    AFRAMF             0.010       0.004      0.000       0.007       0.019      *

  Specific indirect 17
    BWT
    PRECAREM
    CIG0
    AFRAMF             0.000       0.000      0.012       0.000       0.000      *

  Specific indirect 18
    BWT
    PRECAREM
    WIC
    AFRAMF             0.000       0.000      0.019       0.000       0.000

  Specific indirect 19
    BWT
    PAYER
    FEDUC
    FAGE
    AFRAMF             0.000       0.000      0.017       0.000       0.000

  Specific indirect 20
    BWT
    WIC
    MEDUC
    CIG0
    AFRAMF             0.001       0.001      0.008       0.000       0.002      *

  Specific indirect 21
    BWT
    WIC
    MAGE
    CIG0
    AFRAMF             0.000       0.000      0.020       0.000       0.000

  Specific indirect 22
    BWT
    PRGBP
    PAYER
    FEDUC
    AFRAMF             0.000       0.000      0.037      -0.001       0.000      *

  Specific indirect 23
    BWT
    PRGBP
    PAYER
    FAGE
    AFRAMF             0.000       0.000      0.037       0.000       0.000      *

  Specific indirect 24
    BWT
    PRGBP
    MEDUC
    CIG0
    AFRAMF             0.008       0.007      0.000       0.004       0.025      *

  Specific indirect 25
    BWT
    PRGBP
    MAGE
    CIG0
    AFRAMF             0.002       0.001      0.000       0.001       0.003      *

  Specific indirect 26
    BWT
    PRGBP
    BMI
    CIG0
    AFRAMF             0.002       0.003      0.002       0.000       0.011

  Specific indirect 27
    BWT
    PRGDM
    PAYER
    FEDUC
    AFRAMF             0.000       0.000      0.321       0.000       0.000

  Specific indirect 28
    BWT
    PRGDM
    PAYER
    FAGE
    AFRAMF             0.000       0.000      0.321       0.000       0.000

  Specific indirect 29
    BWT
    PRGDM
    MEDUC
    CIG0
    AFRAMF             0.000       0.000      0.353       0.000       0.000

  Specific indirect 30
    BWT
    PRGDM
    MAGE
    CIG0
    AFRAMF             0.000       0.000      0.000       0.000       0.000      *

  Specific indirect 31
    BWT
    PRGDM
    BMI
    CIG0
    AFRAMF             0.000       0.000      0.000       0.000       0.000      *

  Specific indirect 32
    BWT
    BMI
    MEDUC
    CIG0
    AFRAMF            -0.004       0.002      0.000      -0.008      -0.003      *

  Specific indirect 33
    BWT
    BMI
    MAGE
    CIG0
    AFRAMF            -0.002       0.000      0.000      -0.002      -0.001      *

  Specific indirect 34
    BWT
    PRECAREM
    PAYER
    FEDUC
    AFRAMF             0.000       0.000      0.012       0.000       0.000      *

  Specific indirect 35
    BWT
    PRECAREM
    PAYER
    FAGE
    AFRAMF             0.000       0.000      0.012       0.000       0.000      *

  Specific indirect 36
    BWT
    PRECAREM
    MEDUC
    CIG0
    AFRAMF             0.000       0.000      0.020       0.000       0.000

  Specific indirect 37
    BWT
    PRECAREM
    MAGE
    CIG0
    AFRAMF             0.000       0.000      0.012       0.000       0.000      *

  Specific indirect 38
    BWT
    PRECAREM
    BMI
    CIG0
    AFRAMF             0.000       0.000      0.012       0.000       0.000      *

  Specific indirect 39
    BWT
    PRGBP
    PAYER
    FEDUC
    FAGE
    AFRAMF             0.000       0.000      0.037       0.000       0.000      *

  Specific indirect 40
    BWT
    PRGBP
    WIC
    MEDUC
    CIG0
    AFRAMF            -0.003       0.001      0.000      -0.005      -0.002      *

  Specific indirect 41
    BWT
    PRGBP
    WIC
    MAGE
    CIG0
    AFRAMF             0.000       0.000      0.011      -0.001       0.000

  Specific indirect 42
    BWT
    PRGBP
    BMI
    MEDUC
    CIG0
    AFRAMF            -0.001       0.002      0.002      -0.005       0.000

  Specific indirect 43
    BWT
    PRGBP
    BMI
    MAGE
    CIG0
    AFRAMF             0.000       0.000      0.002      -0.001       0.000

  Specific indirect 44
    BWT
    PRGDM
    PAYER
    FEDUC
    FAGE
    AFRAMF             0.000       0.000      0.321       0.000       0.000

  Specific indirect 45
    BWT
    PRGDM
    WIC
    MEDUC
    CIG0
    AFRAMF             0.000       0.000      0.415       0.000       0.000

  Specific indirect 46
    BWT
    PRGDM
    WIC
    MAGE
    CIG0
    AFRAMF             0.000       0.000      0.416       0.000       0.000

  Specific indirect 47
    BWT
    PRGDM
    BMI
    MEDUC
    CIG0
    AFRAMF             0.000       0.000      0.000       0.000       0.000      *

  Specific indirect 48
    BWT
    PRGDM
    BMI
    MAGE
    CIG0
    AFRAMF             0.000       0.000      0.000       0.000       0.000      *

  Specific indirect 49
    BWT
    PRECAREM
    PAYER
    FEDUC
    FAGE
    AFRAMF             0.000       0.000      0.012       0.000       0.000      *

  Specific indirect 50
    BWT
    PRECAREM
    WIC
    MEDUC
    CIG0
    AFRAMF             0.000       0.000      0.019       0.000       0.000

  Specific indirect 51
    BWT
    PRECAREM
    WIC
    MAGE
    CIG0
    AFRAMF             0.000       0.000      0.031       0.000       0.000

  Specific indirect 52
    BWT
    PRECAREM
    BMI
    MEDUC
    CIG0
    AFRAMF             0.000       0.000      0.012       0.000       0.000      *

  Specific indirect 53
    BWT
    PRECAREM
    BMI
    MAGE
    CIG0
    AFRAMF             0.000       0.000      0.012       0.000       0.000      *

  Direct
    BWT
    AFRAMF            -0.077       0.005      0.000      -0.089      -0.068      *


Effects from FHISP to BWT

    Total             -0.032       0.002      0.000      -0.036      -0.028      *
    Total indirect     0.038       0.006      0.000       0.033       0.056      *

  Specific indirect 1
    BWT
    CIG0
    FHISP              0.040       0.009      0.000       0.025       0.059      *

  Specific indirect 2
    BWT
    WIC
    FHISP             -0.008       0.004      0.008      -0.016      -0.001      *

  Specific indirect 3
    BWT
    PRGBP
    FHISP              0.001       0.004      0.170      -0.002       0.015

  Specific indirect 4
    BWT
    PRGDM
    FHISP              0.000       0.000      0.302       0.000       0.000

  Specific indirect 5
    BWT
    FAGE
    FHISP              0.002       0.000      0.025       0.001       0.002      *

  Specific indirect 6
    BWT
    PAYER
    FEDUC
    FHISP              0.000       0.002      0.017      -0.001       0.000

  Specific indirect 7
    BWT
    PAYER
    FAGE
    FHISP              0.000       0.000      0.017       0.000       0.000

  Specific indirect 8
    BWT
    MEDUC
    CIG0
    FHISP             -0.006       0.004      0.005      -0.012      -0.001      *

  Specific indirect 9
    BWT
    PRGBP
    CIG0
    FHISP             -0.029       0.015      0.000      -0.072      -0.016      *

  Specific indirect 10
    BWT
    PRGBP
    WIC
    FHISP              0.019       0.007      0.000       0.013       0.038      *

  Specific indirect 11
    BWT
    PRGBP
    FAGE
    FHISP             -0.001       0.001      0.086      -0.001       0.001

  Specific indirect 12
    BWT
    PRGDM
    CIG0
    FHISP              0.000       0.000      0.026       0.000       0.000      *

  Specific indirect 13
    BWT
    PRGDM
    WIC
    FHISP              0.000       0.000      0.415       0.000       0.000

  Specific indirect 14
    BWT
    PRGDM
    FAGE
    FHISP              0.000       0.000      0.000       0.000       0.000      *

  Specific indirect 15
    BWT
    MAGE
    CIG0
    FHISP              0.000       0.001      0.358      -0.002       0.002

  Specific indirect 16
    BWT
    BMI
    CIG0
    FHISP              0.014       0.004      0.000       0.011       0.024      *

  Specific indirect 17
    BWT
    PRECAREM
    CIG0
    FHISP              0.000       0.000      0.012       0.000       0.000      *

  Specific indirect 18
    BWT
    PRECAREM
    WIC
    FHISP              0.000       0.000      0.019       0.000       0.000

  Specific indirect 19
    BWT
    PAYER
    FEDUC
    FAGE
    FHISP              0.000       0.000      0.017       0.000       0.000

  Specific indirect 20
    BWT
    WIC
    MEDUC
    CIG0
    FHISP              0.002       0.001      0.008       0.000       0.003      *

  Specific indirect 21
    BWT
    WIC
    MAGE
    CIG0
    FHISP              0.000       0.000      0.020       0.000       0.000

  Specific indirect 22
    BWT
    PRGBP
    PAYER
    FEDUC
    FHISP              0.000       0.001      0.037      -0.001       0.000      *

  Specific indirect 23
    BWT
    PRGBP
    PAYER
    FAGE
    FHISP              0.000       0.000      0.037       0.000       0.000      *

  Specific indirect 24
    BWT
    PRGBP
    MEDUC
    CIG0
    FHISP              0.011       0.007      0.000       0.006       0.031      *

  Specific indirect 25
    BWT
    PRGBP
    MAGE
    CIG0
    FHISP              0.003       0.001      0.000       0.002       0.004      *

  Specific indirect 26
    BWT
    PRGBP
    BMI
    CIG0
    FHISP              0.003       0.004      0.002       0.000       0.013

  Specific indirect 27
    BWT
    PRGDM
    PAYER
    FEDUC
    FHISP              0.000       0.000      0.321       0.000       0.000

  Specific indirect 28
    BWT
    PRGDM
    PAYER
    FAGE
    FHISP              0.000       0.000      0.321       0.000       0.000

  Specific indirect 29
    BWT
    PRGDM
    MEDUC
    CIG0
    FHISP              0.000       0.000      0.353       0.000       0.000

  Specific indirect 30
    BWT
    PRGDM
    MAGE
    CIG0
    FHISP              0.000       0.000      0.000       0.000       0.000      *

  Specific indirect 31
    BWT
    PRGDM
    BMI
    CIG0
    FHISP              0.000       0.000      0.000      -0.001       0.000      *

  Specific indirect 32
    BWT
    BMI
    MEDUC
    CIG0
    FHISP             -0.006       0.002      0.000      -0.010      -0.004      *

  Specific indirect 33
    BWT
    BMI
    MAGE
    CIG0
    FHISP             -0.002       0.000      0.000      -0.003      -0.002      *

  Specific indirect 34
    BWT
    PRECAREM
    PAYER
    FEDUC
    FHISP              0.000       0.000      0.012       0.000       0.000      *

  Specific indirect 35
    BWT
    PRECAREM
    PAYER
    FAGE
    FHISP              0.000       0.000      0.012       0.000       0.000      *

  Specific indirect 36
    BWT
    PRECAREM
    MEDUC
    CIG0
    FHISP              0.000       0.000      0.020       0.000       0.000

  Specific indirect 37
    BWT
    PRECAREM
    MAGE
    CIG0
    FHISP              0.000       0.000      0.012       0.000       0.000      *

  Specific indirect 38
    BWT
    PRECAREM
    BMI
    CIG0
    FHISP              0.000       0.000      0.012       0.000       0.000      *

  Specific indirect 39
    BWT
    PRGBP
    PAYER
    FEDUC
    FAGE
    FHISP              0.000       0.000      0.037       0.000       0.000      *

  Specific indirect 40
    BWT
    PRGBP
    WIC
    MEDUC
    CIG0
    FHISP             -0.004       0.001      0.000      -0.007      -0.003      *

  Specific indirect 41
    BWT
    PRGBP
    WIC
    MAGE
    CIG0
    FHISP              0.000       0.000      0.011      -0.001       0.000

  Specific indirect 42
    BWT
    PRGBP
    BMI
    MEDUC
    CIG0
    FHISP             -0.001       0.002      0.002      -0.006       0.000

  Specific indirect 43
    BWT
    PRGBP
    BMI
    MAGE
    CIG0
    FHISP              0.000       0.000      0.002      -0.001       0.000

  Specific indirect 44
    BWT
    PRGDM
    PAYER
    FEDUC
    FAGE
    FHISP              0.000       0.000      0.321       0.000       0.000

  Specific indirect 45
    BWT
    PRGDM
    WIC
    MEDUC
    CIG0
    FHISP              0.000       0.000      0.415       0.000       0.000

  Specific indirect 46
    BWT
    PRGDM
    WIC
    MAGE
    CIG0
    FHISP              0.000       0.000      0.416       0.000       0.000

  Specific indirect 47
    BWT
    PRGDM
    BMI
    MEDUC
    CIG0
    FHISP              0.000       0.000      0.000       0.000       0.000      *

  Specific indirect 48
    BWT
    PRGDM
    BMI
    MAGE
    CIG0
    FHISP              0.000       0.000      0.000       0.000       0.000      *

  Specific indirect 49
    BWT
    PRECAREM
    PAYER
    FEDUC
    FAGE
    FHISP              0.000       0.000      0.012       0.000       0.000      *

  Specific indirect 50
    BWT
    PRECAREM
    WIC
    MEDUC
    CIG0
    FHISP              0.000       0.000      0.019       0.000       0.000

  Specific indirect 51
    BWT
    PRECAREM
    WIC
    MAGE
    CIG0
    FHISP              0.000       0.000      0.031       0.000       0.000

  Specific indirect 52
    BWT
    PRECAREM
    BMI
    MEDUC
    CIG0
    FHISP              0.000       0.000      0.012       0.000       0.000      *

  Specific indirect 53
    BWT
    PRECAREM
    BMI
    MAGE
    CIG0
    FHISP              0.000       0.000      0.012       0.000       0.000      *

  Direct
    BWT
    FHISP             -0.070       0.006      0.000      -0.087      -0.063      *


Effects from OTHF to BWT

    Total             -0.101       0.003      0.000      -0.107      -0.095      *
    Total indirect     0.002       0.004      0.117      -0.003       0.014

  Specific indirect 1
    BWT
    CIG0
    OTHF              -0.011       0.003      0.004      -0.017      -0.006      *

  Specific indirect 2
    BWT
    WIC
    OTHF              -0.001       0.001      0.008      -0.003       0.000      *

  Specific indirect 3
    BWT
    PRGBP
    OTHF               0.008       0.002      0.000       0.004       0.011      *

  Specific indirect 4
    BWT
    PRGDM
    OTHF               0.000       0.000      0.000      -0.001       0.000      *

  Specific indirect 5
    BWT
    FAGE
    OTHF              -0.003       0.001      0.025      -0.003      -0.001      *

  Specific indirect 6
    BWT
    PAYER
    FEDUC
    OTHF               0.000       0.001      0.017       0.000       0.001

  Specific indirect 7
    BWT
    PAYER
    FAGE
    OTHF               0.000       0.000      0.017       0.000       0.000

  Specific indirect 8
    BWT
    MEDUC
    CIG0
    OTHF               0.001       0.001      0.008       0.000       0.003      *

  Specific indirect 9
    BWT
    PRGBP
    CIG0
    OTHF               0.007       0.005      0.003       0.004       0.023      *

  Specific indirect 10
    BWT
    PRGBP
    WIC
    OTHF               0.003       0.002      0.000       0.002       0.006      *

  Specific indirect 11
    BWT
    PRGBP
    FAGE
    OTHF               0.001       0.001      0.086      -0.001       0.001

  Specific indirect 12
    BWT
    PRGDM
    CIG0
    OTHF               0.000       0.000      0.029       0.000       0.000      *

  Specific indirect 13
    BWT
    PRGDM
    WIC
    OTHF               0.000       0.000      0.415       0.000       0.000

  Specific indirect 14
    BWT
    PRGDM
    FAGE
    OTHF               0.000       0.000      0.000       0.000       0.000      *

  Specific indirect 15
    BWT
    MAGE
    CIG0
    OTHF               0.000       0.000      0.361       0.000       0.000

  Specific indirect 16
    BWT
    BMI
    CIG0
    OTHF              -0.004       0.001      0.003      -0.007      -0.003      *

  Specific indirect 17
    BWT
    PRECAREM
    CIG0
    OTHF               0.000       0.000      0.016       0.000       0.000      *

  Specific indirect 18
    BWT
    PRECAREM
    WIC
    OTHF               0.000       0.000      0.019       0.000       0.000

  Specific indirect 19
    BWT
    PAYER
    FEDUC
    FAGE
    OTHF               0.000       0.000      0.017       0.000       0.000

  Specific indirect 20
    BWT
    WIC
    MEDUC
    CIG0
    OTHF               0.000       0.000      0.011      -0.001       0.000      *

  Specific indirect 21
    BWT
    WIC
    MAGE
    CIG0
    OTHF               0.000       0.000      0.023       0.000       0.000

  Specific indirect 22
    BWT
    PRGBP
    PAYER
    FEDUC
    OTHF               0.000       0.000      0.037       0.000       0.001      *

  Specific indirect 23
    BWT
    PRGBP
    PAYER
    FAGE
    OTHF               0.000       0.000      0.037       0.000       0.000      *

  Specific indirect 24
    BWT
    PRGBP
    MEDUC
    CIG0
    OTHF              -0.003       0.002      0.003      -0.009      -0.002      *

  Specific indirect 25
    BWT
    PRGBP
    MAGE
    CIG0
    OTHF              -0.001       0.000      0.003      -0.001       0.000      *

  Specific indirect 26
    BWT
    PRGBP
    BMI
    CIG0
    OTHF              -0.001       0.001      0.006      -0.004       0.000

  Specific indirect 27
    BWT
    PRGDM
    PAYER
    FEDUC
    OTHF               0.000       0.000      0.321       0.000       0.000

  Specific indirect 28
    BWT
    PRGDM
    PAYER
    FAGE
    OTHF               0.000       0.000      0.321       0.000       0.000

  Specific indirect 29
    BWT
    PRGDM
    MEDUC
    CIG0
    OTHF               0.000       0.000      0.356       0.000       0.000

  Specific indirect 30
    BWT
    PRGDM
    MAGE
    CIG0
    OTHF               0.000       0.000      0.004       0.000       0.000      *

  Specific indirect 31
    BWT
    PRGDM
    BMI
    CIG0
    OTHF               0.000       0.000      0.004       0.000       0.000      *

  Specific indirect 32
    BWT
    BMI
    MEDUC
    CIG0
    OTHF               0.002       0.001      0.003       0.001       0.003      *

  Specific indirect 33
    BWT
    BMI
    MAGE
    CIG0
    OTHF               0.001       0.000      0.003       0.000       0.001      *

  Specific indirect 34
    BWT
    PRECAREM
    PAYER
    FEDUC
    OTHF               0.000       0.000      0.012       0.000       0.000      *

  Specific indirect 35
    BWT
    PRECAREM
    PAYER
    FAGE
    OTHF               0.000       0.000      0.012       0.000       0.000      *

  Specific indirect 36
    BWT
    PRECAREM
    MEDUC
    CIG0
    OTHF               0.000       0.000      0.023       0.000       0.000

  Specific indirect 37
    BWT
    PRECAREM
    MAGE
    CIG0
    OTHF               0.000       0.000      0.016       0.000       0.000      *

  Specific indirect 38
    BWT
    PRECAREM
    BMI
    CIG0
    OTHF               0.000       0.000      0.016       0.000       0.000      *

  Specific indirect 39
    BWT
    PRGBP
    PAYER
    FEDUC
    FAGE
    OTHF               0.000       0.000      0.037       0.000       0.000      *

  Specific indirect 40
    BWT
    PRGBP
    WIC
    MEDUC
    CIG0
    OTHF               0.001       0.000      0.003       0.001       0.002      *

  Specific indirect 41
    BWT
    PRGBP
    WIC
    MAGE
    CIG0
    OTHF               0.000       0.000      0.015       0.000       0.000

  Specific indirect 42
    BWT
    PRGBP
    BMI
    MEDUC
    CIG0
    OTHF               0.000       0.000      0.006       0.000       0.002

  Specific indirect 43
    BWT
    PRGBP
    BMI
    MAGE
    CIG0
    OTHF               0.000       0.000      0.006       0.000       0.000

  Specific indirect 44
    BWT
    PRGDM
    PAYER
    FEDUC
    FAGE
    OTHF               0.000       0.000      0.321       0.000       0.000

  Specific indirect 45
    BWT
    PRGDM
    WIC
    MEDUC
    CIG0
    OTHF               0.000       0.000      0.417       0.000       0.000

  Specific indirect 46
    BWT
    PRGDM
    WIC
    MAGE
    CIG0
    OTHF               0.000       0.000      0.418       0.000       0.000

  Specific indirect 47
    BWT
    PRGDM
    BMI
    MEDUC
    CIG0
    OTHF               0.000       0.000      0.004       0.000       0.000      *

  Specific indirect 48
    BWT
    PRGDM
    BMI
    MAGE
    CIG0
    OTHF               0.000       0.000      0.004       0.000       0.000      *

  Specific indirect 49
    BWT
    PRECAREM
    PAYER
    FEDUC
    FAGE
    OTHF               0.000       0.000      0.012       0.000       0.000      *

  Specific indirect 50
    BWT
    PRECAREM
    WIC
    MEDUC
    CIG0
    OTHF               0.000       0.000      0.019       0.000       0.000

  Specific indirect 51
    BWT
    PRECAREM
    WIC
    MAGE
    CIG0
    OTHF               0.000       0.000      0.030       0.000       0.000

  Specific indirect 52
    BWT
    PRECAREM
    BMI
    MEDUC
    CIG0
    OTHF               0.000       0.000      0.016       0.000       0.000      *

  Specific indirect 53
    BWT
    PRECAREM
    BMI
    MAGE
    CIG0
    OTHF               0.000       0.000      0.016       0.000       0.000      *

  Direct
    BWT
    OTHF              -0.103       0.004      0.000      -0.112      -0.096      *


Effects from SOCDEP to BWT

    Total             -0.024       0.004      0.005      -0.030      -0.021      *
    Total indirect    -0.099       0.036      0.006      -0.175      -0.032      *

  Specific indirect 1
    BWT
    PAYER
    SOCDEP            -0.003       0.002      0.030      -0.006       0.000      *

  Specific indirect 2
    BWT
    MEDUC
    SOCDEP            -0.036       0.017      0.008      -0.070      -0.006      *

  Specific indirect 3
    BWT
    CIG0
    SOCDEP            -0.037       0.009      0.004      -0.055      -0.022      *

  Specific indirect 4
    BWT
    WIC
    SOCDEP            -0.027       0.013      0.011      -0.053      -0.002      *

  Specific indirect 5
    BWT
    PRGBP
    SOCDEP            -0.165       0.039      0.004      -0.239      -0.112      *

  Specific indirect 6
    BWT
    PRGDM
    SOCDEP             0.000       0.000      0.455      -0.001       0.001

  Specific indirect 7
    BWT
    FAGE
    SOCDEP             0.005       0.002      0.030       0.002       0.007      *

  Specific indirect 8
    BWT
    MAGE
    SOCDEP            -0.001       0.005      0.359      -0.010       0.008

  Specific indirect 9
    BWT
    MHT
    SOCDEP            -0.014       0.002      0.005      -0.015      -0.013      *

  Specific indirect 10
    BWT
    BMI
    SOCDEP             0.072       0.011      0.004       0.058       0.085      *

  Specific indirect 11
    BWT
    PRECAREM
    SOCDEP             0.000       0.000      0.057       0.000       0.000

  Specific indirect 12
    BWT
    PAYER
    FEDUC
    SOCDEP            -0.001       0.002      0.023      -0.002       0.000

  Specific indirect 13
    BWT
    PAYER
    FAGE
    SOCDEP             0.000       0.000      0.023      -0.001       0.000

  Specific indirect 14
    BWT
    MEDUC
    CIG0
    SOCDEP             0.005       0.004      0.008       0.001       0.011      *

  Specific indirect 15
    BWT
    WIC
    MEDUC
    SOCDEP             0.010       0.005      0.011       0.001       0.021      *

  Specific indirect 16
    BWT
    WIC
    MAGE
    SOCDEP             0.000       0.000      0.023       0.000       0.001

  Specific indirect 17
    BWT
    PRGBP
    PAYER
    SOCDEP            -0.003       0.001      0.028      -0.006      -0.001      *

  Specific indirect 18
    BWT
    PRGBP
    MEDUC
    SOCDEP             0.078       0.023      0.004       0.049       0.123      *

  Specific indirect 19
    BWT
    PRGBP
    CIG0
    SOCDEP             0.027       0.012      0.004       0.015       0.053      *

  Specific indirect 20
    BWT
    PRGBP
    WIC
    SOCDEP             0.067       0.013      0.004       0.050       0.090      *

  Specific indirect 21
    BWT
    PRGBP
    FAGE
    SOCDEP            -0.002       0.001      0.086      -0.003       0.002

  Specific indirect 22
    BWT
    PRGBP
    MAGE
    SOCDEP             0.018       0.004      0.004       0.013       0.025      *

  Specific indirect 23
    BWT
    PRGBP
    MHT
    SOCDEP             0.000       0.000      0.005       0.000       0.001      *

  Specific indirect 24
    BWT
    PRGBP
    BMI
    SOCDEP             0.013       0.011      0.006       0.000       0.041

  Specific indirect 25
    BWT
    PRGDM
    PAYER
    SOCDEP             0.000       0.000      0.331       0.000       0.000

  Specific indirect 26
    BWT
    PRGDM
    MEDUC
    SOCDEP             0.000       0.000      0.355      -0.001       0.000

  Specific indirect 27
    BWT
    PRGDM
    CIG0
    SOCDEP             0.000       0.000      0.029       0.000       0.000

  Specific indirect 28
    BWT
    PRGDM
    WIC
    SOCDEP             0.000       0.000      0.417       0.000       0.000

  Specific indirect 29
    BWT
    PRGDM
    FAGE
    SOCDEP             0.000       0.000      0.006       0.000       0.000      *

  Specific indirect 30
    BWT
    PRGDM
    MAGE
    SOCDEP             0.001       0.000      0.004       0.000       0.001      *

  Specific indirect 31
    BWT
    PRGDM
    MHT
    SOCDEP             0.000       0.000      0.006       0.000       0.000      *

  Specific indirect 32
    BWT
    PRGDM
    BMI
    SOCDEP            -0.001       0.001      0.004      -0.002       0.000      *

  Specific indirect 33
    BWT
    MAGE
    CIG0
    SOCDEP             0.000       0.001      0.359      -0.001       0.002

  Specific indirect 34
    BWT
    BMI
    MEDUC
    SOCDEP            -0.039       0.006      0.004      -0.046      -0.031      *

  Specific indirect 35
    BWT
    BMI
    CIG0
    SOCDEP            -0.013       0.004      0.004      -0.017      -0.010      *

  Specific indirect 36
    BWT
    BMI
    MAGE
    SOCDEP            -0.014       0.002      0.004      -0.017      -0.011      *

  Specific indirect 37
    BWT
    PRECAREM
    PAYER
    SOCDEP             0.000       0.000      0.024       0.000       0.000

  Specific indirect 38
    BWT
    PRECAREM
    MEDUC
    SOCDEP             0.000       0.000      0.024       0.000       0.000

  Specific indirect 39
    BWT
    PRECAREM
    CIG0
    SOCDEP             0.000       0.000      0.016       0.000       0.000      *

  Specific indirect 40
    BWT
    PRECAREM
    WIC
    SOCDEP             0.000       0.000      0.022       0.000       0.000

  Specific indirect 41
    BWT
    PRECAREM
    MAGE
    SOCDEP             0.000       0.000      0.016       0.000       0.000      *

  Specific indirect 42
    BWT
    PRECAREM
    BMI
    SOCDEP             0.000       0.000      0.016       0.000       0.000      *

  Specific indirect 43
    BWT
    PAYER
    FEDUC
    FAGE
    SOCDEP             0.000       0.000      0.023       0.000       0.000

  Specific indirect 44
    BWT
    WIC
    MEDUC
    CIG0
    SOCDEP            -0.001       0.001      0.011      -0.003       0.000      *

  Specific indirect 45
    BWT
    WIC
    MAGE
    CIG0
    SOCDEP             0.000       0.000      0.023       0.000       0.000

  Specific indirect 46
    BWT
    PRGBP
    PAYER
    FEDUC
    SOCDEP            -0.001       0.001      0.035      -0.002       0.000      *

  Specific indirect 47
    BWT
    PRGBP
    PAYER
    FAGE
    SOCDEP             0.000       0.000      0.035      -0.001       0.000      *

  Specific indirect 48
    BWT
    PRGBP
    MEDUC
    CIG0
    SOCDEP            -0.011       0.007      0.004      -0.021      -0.006      *

  Specific indirect 49
    BWT
    PRGBP
    WIC
    MEDUC
    SOCDEP            -0.025       0.005      0.004      -0.034      -0.019      *

  Specific indirect 50
    BWT
    PRGBP
    WIC
    MAGE
    SOCDEP            -0.001       0.001      0.015      -0.004       0.000

  Specific indirect 51
    BWT
    PRGBP
    MAGE
    CIG0
    SOCDEP            -0.003       0.001      0.004      -0.004      -0.002      *

  Specific indirect 52
    BWT
    PRGBP
    BMI
    MEDUC
    SOCDEP            -0.007       0.006      0.006      -0.023       0.000

  Specific indirect 53
    BWT
    PRGBP
    BMI
    CIG0
    SOCDEP            -0.002       0.003      0.006      -0.010       0.000

  Specific indirect 54
    BWT
    PRGBP
    BMI
    MAGE
    SOCDEP            -0.003       0.002      0.006      -0.007       0.000

  Specific indirect 55
    BWT
    PRGDM
    PAYER
    FEDUC
    SOCDEP             0.000       0.000      0.324       0.000       0.000

  Specific indirect 56
    BWT
    PRGDM
    PAYER
    FAGE
    SOCDEP             0.000       0.000      0.324       0.000       0.000

  Specific indirect 57
    BWT
    PRGDM
    MEDUC
    CIG0
    SOCDEP             0.000       0.000      0.355       0.000       0.000

  Specific indirect 58
    BWT
    PRGDM
    WIC
    MEDUC
    SOCDEP             0.000       0.000      0.417       0.000       0.000

  Specific indirect 59
    BWT
    PRGDM
    WIC
    MAGE
    SOCDEP             0.000       0.000      0.419       0.000       0.000

  Specific indirect 60
    BWT
    PRGDM
    MAGE
    CIG0
    SOCDEP             0.000       0.000      0.004       0.000       0.000      *

  Specific indirect 61
    BWT
    PRGDM
    BMI
    MEDUC
    SOCDEP             0.001       0.000      0.004       0.000       0.001      *

  Specific indirect 62
    BWT
    PRGDM
    BMI
    CIG0
    SOCDEP             0.000       0.000      0.004       0.000       0.000      *

  Specific indirect 63
    BWT
    PRGDM
    BMI
    MAGE
    SOCDEP             0.000       0.000      0.004       0.000       0.000      *

  Specific indirect 64
    BWT
    BMI
    MEDUC
    CIG0
    SOCDEP             0.005       0.002      0.004       0.004       0.007      *

  Specific indirect 65
    BWT
    BMI
    MAGE
    CIG0
    SOCDEP             0.002       0.000      0.004       0.002       0.002      *

  Specific indirect 66
    BWT
    PRECAREM
    PAYER
    FEDUC
    SOCDEP             0.000       0.000      0.017       0.000       0.000      *

  Specific indirect 67
    BWT
    PRECAREM
    PAYER
    FAGE
    SOCDEP             0.000       0.000      0.017       0.000       0.000      *

  Specific indirect 68
    BWT
    PRECAREM
    MEDUC
    CIG0
    SOCDEP             0.000       0.000      0.024       0.000       0.000

  Specific indirect 69
    BWT
    PRECAREM
    WIC
    MEDUC
    SOCDEP             0.000       0.000      0.022       0.000       0.000

  Specific indirect 70
    BWT
    PRECAREM
    WIC
    MAGE
    SOCDEP             0.000       0.000      0.033       0.000       0.000

  Specific indirect 71
    BWT
    PRECAREM
    MAGE
    CIG0
    SOCDEP             0.000       0.000      0.016       0.000       0.000      *

  Specific indirect 72
    BWT
    PRECAREM
    BMI
    MEDUC
    SOCDEP             0.000       0.000      0.016       0.000       0.000      *

  Specific indirect 73
    BWT
    PRECAREM
    BMI
    CIG0
    SOCDEP             0.000       0.000      0.016       0.000       0.000      *

  Specific indirect 74
    BWT
    PRECAREM
    BMI
    MAGE
    SOCDEP             0.000       0.000      0.016       0.000       0.000      *

  Specific indirect 75
    BWT
    PRGBP
    PAYER
    FEDUC
    FAGE
    SOCDEP             0.000       0.000      0.035       0.000       0.000      *

  Specific indirect 76
    BWT
    PRGBP
    WIC
    MEDUC
    CIG0
    SOCDEP             0.004       0.002      0.004       0.002       0.005      *

  Specific indirect 77
    BWT
    PRGBP
    WIC
    MAGE
    CIG0
    SOCDEP             0.000       0.000      0.015       0.000       0.001

  Specific indirect 78
    BWT
    PRGBP
    BMI
    MEDUC
    CIG0
    SOCDEP             0.001       0.001      0.006       0.000       0.004

  Specific indirect 79
    BWT
    PRGBP
    BMI
    MAGE
    CIG0
    SOCDEP             0.000       0.000      0.006       0.000       0.001      *

  Specific indirect 80
    BWT
    PRGDM
    PAYER
    FEDUC
    FAGE
    SOCDEP             0.000       0.000      0.324       0.000       0.000

  Specific indirect 81
    BWT
    PRGDM
    WIC
    MEDUC
    CIG0
    SOCDEP             0.000       0.000      0.417       0.000       0.000

  Specific indirect 82
    BWT
    PRGDM
    WIC
    MAGE
    CIG0
    SOCDEP             0.000       0.000      0.418       0.000       0.000

  Specific indirect 83
    BWT
    PRGDM
    BMI
    MEDUC
    CIG0
    SOCDEP             0.000       0.000      0.004       0.000       0.000      *

  Specific indirect 84
    BWT
    PRGDM
    BMI
    MAGE
    CIG0
    SOCDEP             0.000       0.000      0.004       0.000       0.000      *

  Specific indirect 85
    BWT
    PRECAREM
    PAYER
    FEDUC
    FAGE
    SOCDEP             0.000       0.000      0.017       0.000       0.000      *

  Specific indirect 86
    BWT
    PRECAREM
    WIC
    MEDUC
    CIG0
    SOCDEP             0.000       0.000      0.022       0.000       0.000

  Specific indirect 87
    BWT
    PRECAREM
    WIC
    MAGE
    CIG0
    SOCDEP             0.000       0.000      0.033       0.000       0.000

  Specific indirect 88
    BWT
    PRECAREM
    BMI
    MEDUC
    CIG0
    SOCDEP             0.000       0.000      0.016       0.000       0.000      *

  Specific indirect 89
    BWT
    PRECAREM
    BMI
    MAGE
    CIG0
    SOCDEP             0.000       0.000      0.016       0.000       0.000      *

  Direct
    BWT
    SOCDEP             0.075       0.036      0.022       0.005       0.151      *


Effects from CIG0 to BWT

    Total             -0.026       0.008      0.033      -0.033      -0.003      *
    Total indirect     0.016       0.008      0.000       0.005       0.035      *

  Specific indirect 1
    BWT
    MEDUC
    CIG0               0.006       0.003      0.005       0.001       0.012      *

  Specific indirect 2
    BWT
    PRGBP
    CIG0               0.030       0.015      0.000       0.016       0.074      *

  Specific indirect 3
    BWT
    PRGDM
    CIG0               0.000       0.000      0.026       0.000       0.000      *

  Specific indirect 4
    BWT
    MAGE
    CIG0               0.000       0.001      0.358      -0.002       0.002

  Specific indirect 5
    BWT
    BMI
    CIG0              -0.015       0.004      0.000      -0.023      -0.011      *

  Specific indirect 6
    BWT
    PRECAREM
    CIG0               0.000       0.000      0.012       0.000       0.000      *

  Specific indirect 7
    BWT
    WIC
    MEDUC
    CIG0              -0.002       0.001      0.008      -0.003       0.000      *

  Specific indirect 8
    BWT
    WIC
    MAGE
    CIG0               0.000       0.000      0.020       0.000       0.000

  Specific indirect 9
    BWT
    PRGBP
    MEDUC
    CIG0              -0.012       0.008      0.000      -0.030      -0.007      *

  Specific indirect 10
    BWT
    PRGBP
    MAGE
    CIG0              -0.003       0.001      0.000      -0.004      -0.002      *

  Specific indirect 11
    BWT
    PRGBP
    BMI
    CIG0              -0.003       0.004      0.002      -0.013       0.000

  Specific indirect 12
    BWT
    PRGDM
    MEDUC
    CIG0               0.000       0.000      0.353       0.000       0.000

  Specific indirect 13
    BWT
    PRGDM
    MAGE
    CIG0               0.000       0.000      0.000       0.000       0.000      *

  Specific indirect 14
    BWT
    PRGDM
    BMI
    CIG0               0.000       0.000      0.000       0.000       0.001      *

  Specific indirect 15
    BWT
    BMI
    MEDUC
    CIG0               0.006       0.002      0.000       0.004       0.011      *

  Specific indirect 16
    BWT
    BMI
    MAGE
    CIG0               0.002       0.000      0.000       0.002       0.003      *

  Specific indirect 17
    BWT
    PRECAREM
    MEDUC
    CIG0               0.000       0.000      0.020       0.000       0.000

  Specific indirect 18
    BWT
    PRECAREM
    MAGE
    CIG0               0.000       0.000      0.012       0.000       0.000      *

  Specific indirect 19
    BWT
    PRECAREM
    BMI
    CIG0               0.000       0.000      0.012       0.000       0.000      *

  Specific indirect 20
    BWT
    PRGBP
    WIC
    MEDUC
    CIG0               0.004       0.001      0.000       0.003       0.007      *

  Specific indirect 21
    BWT
    PRGBP
    WIC
    MAGE
    CIG0               0.000       0.000      0.011       0.000       0.001

  Specific indirect 22
    BWT
    PRGBP
    BMI
    MEDUC
    CIG0               0.001       0.002      0.002       0.000       0.006

  Specific indirect 23
    BWT
    PRGBP
    BMI
    MAGE
    CIG0               0.000       0.000      0.002       0.000       0.001

  Specific indirect 24
    BWT
    PRGDM
    WIC
    MEDUC
    CIG0               0.000       0.000      0.415       0.000       0.000

  Specific indirect 25
    BWT
    PRGDM
    WIC
    MAGE
    CIG0               0.000       0.000      0.416       0.000       0.000

  Specific indirect 26
    BWT
    PRGDM
    BMI
    MEDUC
    CIG0               0.000       0.000      0.000       0.000       0.000      *

  Specific indirect 27
    BWT
    PRGDM
    BMI
    MAGE
    CIG0               0.000       0.000      0.000       0.000       0.000      *

  Specific indirect 28
    BWT
    PRECAREM
    WIC
    MEDUC
    CIG0               0.000       0.000      0.019       0.000       0.000

  Specific indirect 29
    BWT
    PRECAREM
    WIC
    MAGE
    CIG0               0.000       0.000      0.031       0.000       0.000

  Specific indirect 30
    BWT
    PRECAREM
    BMI
    MEDUC
    CIG0               0.000       0.000      0.012       0.000       0.000      *

  Specific indirect 31
    BWT
    PRECAREM
    BMI
    MAGE
    CIG0               0.000       0.000      0.012       0.000       0.000      *

  Direct
    BWT
    CIG0              -0.042       0.008      0.000      -0.059      -0.028      *


Effects from MAGE to BWT

    Total              0.000       0.003      0.493      -0.008       0.004
    Total indirect    -0.002       0.004      0.333      -0.010       0.005

  Specific indirect 1
    BWT
    WIC
    MAGE               0.000       0.000      0.020      -0.001       0.000

  Specific indirect 2
    BWT
    PRGBP
    MAGE              -0.023       0.004      0.000      -0.030      -0.015      *

  Specific indirect 3
    BWT
    PRGDM
    MAGE              -0.001       0.000      0.000      -0.001       0.000      *

  Specific indirect 4
    BWT
    BMI
    MAGE               0.017       0.002      0.000       0.014       0.021      *

  Specific indirect 5
    BWT
    PRECAREM
    MAGE               0.000       0.000      0.012       0.000       0.000      *

  Specific indirect 6
    BWT
    PRGBP
    WIC
    MAGE               0.001       0.001      0.011       0.000       0.005

  Specific indirect 7
    BWT
    PRGBP
    BMI
    MAGE               0.003       0.002      0.002       0.000       0.009      *

  Specific indirect 8
    BWT
    PRGDM
    WIC
    MAGE               0.000       0.000      0.416       0.000       0.000

  Specific indirect 9
    BWT
    PRGDM
    BMI
    MAGE               0.000       0.000      0.000       0.000       0.000      *

  Specific indirect 10
    BWT
    PRECAREM
    WIC
    MAGE               0.000       0.000      0.031       0.000       0.000

  Specific indirect 11
    BWT
    PRECAREM
    BMI
    MAGE               0.000       0.000      0.012       0.000       0.000      *

  Direct
    BWT
    MAGE               0.002       0.006      0.358      -0.011       0.013


Effects from FAGE to BWT

    Total             -0.005       0.001      0.014      -0.007      -0.003      *
    Total indirect     0.003       0.002      0.061      -0.002       0.005

  Specific indirect 1
    BWT
    PAYER
    FAGE               0.000       0.001      0.017       0.000       0.001

  Specific indirect 2
    BWT
    PRGBP
    FAGE               0.003       0.002      0.086      -0.003       0.004

  Specific indirect 3
    BWT
    PRGDM
    FAGE               0.000       0.000      0.000       0.000       0.000      *

  Specific indirect 4
    BWT
    PAYER
    FEDUC
    FAGE               0.000       0.001      0.017       0.000       0.000

  Specific indirect 5
    BWT
    PRGBP
    PAYER
    FAGE               0.000       0.000      0.037       0.000       0.001      *

  Specific indirect 6
    BWT
    PRGDM
    PAYER
    FAGE               0.000       0.000      0.321       0.000       0.000

  Specific indirect 7
    BWT
    PRECAREM
    PAYER
    FAGE               0.000       0.000      0.012       0.000       0.000      *

  Specific indirect 8
    BWT
    PRGBP
    PAYER
    FEDUC
    FAGE               0.000       0.000      0.037       0.000       0.000      *

  Specific indirect 9
    BWT
    PRGDM
    PAYER
    FEDUC
    FAGE               0.000       0.000      0.321       0.000       0.000

  Specific indirect 10
    BWT
    PRECAREM
    PAYER
    FEDUC
    FAGE               0.000       0.000      0.012       0.000       0.000      *

  Direct
    BWT
    FAGE              -0.008       0.002      0.025      -0.011      -0.004      *


Effects from MEDUC to BWT

    Total              0.010       0.005      0.070      -0.003       0.016
    Total indirect    -0.009       0.008      0.121      -0.024       0.005

  Specific indirect 1
    BWT
    WIC
    MEDUC             -0.005       0.002      0.008      -0.010      -0.001      *

  Specific indirect 2
    BWT
    PRGBP
    MEDUC             -0.038       0.010      0.000      -0.061      -0.024      *

  Specific indirect 3
    BWT
    PRGDM
    MEDUC              0.000       0.000      0.353       0.000       0.000

  Specific indirect 4
    BWT
    BMI
    MEDUC              0.019       0.002      0.000       0.015       0.023      *

  Specific indirect 5
    BWT
    PRECAREM
    MEDUC              0.000       0.000      0.020       0.000       0.000

  Specific indirect 6
    BWT
    PRGBP
    WIC
    MEDUC              0.012       0.002      0.000       0.009       0.017      *

  Specific indirect 7
    BWT
    PRGBP
    BMI
    MEDUC              0.004       0.003      0.002       0.000       0.012

  Specific indirect 8
    BWT
    PRGDM
    WIC
    MEDUC              0.000       0.000      0.415       0.000       0.000

  Specific indirect 9
    BWT
    PRGDM
    BMI
    MEDUC              0.000       0.000      0.000      -0.001       0.000      *

  Specific indirect 10
    BWT
    PRECAREM
    WIC
    MEDUC              0.000       0.000      0.019       0.000       0.000

  Specific indirect 11
    BWT
    PRECAREM
    BMI
    MEDUC              0.000       0.000      0.012       0.000       0.000      *

  Direct
    BWT
    MEDUC              0.018       0.008      0.005       0.004       0.034      *


Effects from FEDUC to BWT

    Total              0.001       0.002      0.000       0.001       0.003      *
    Total indirect     0.001       0.002      0.000       0.001       0.003      *

  Specific indirect 1
    BWT
    PAYER
    FEDUC              0.001       0.002      0.017       0.000       0.002

  Specific indirect 2
    BWT
    PRGBP
    PAYER
    FEDUC              0.001       0.001      0.037       0.000       0.002      *

  Specific indirect 3
    BWT
    PRGDM
    PAYER
    FEDUC              0.000       0.000      0.321       0.000       0.000

  Specific indirect 4
    BWT
    PRECAREM
    PAYER
    FEDUC              0.000       0.000      0.012       0.000       0.000      *


Effects from MHT to BWT

    Total              0.127       0.001      0.000       0.125       0.129      *
    Total indirect    -0.004       0.001      0.000      -0.005      -0.002      *

  Specific indirect 1
    BWT
    PRGBP
    MHT               -0.004       0.001      0.000      -0.006      -0.003      *

  Specific indirect 2
    BWT
    PRGDM
    MHT                0.001       0.000      0.000       0.000       0.001      *

  Direct
    BWT
    MHT                0.131       0.001      0.000       0.129       0.133      *


Effects from BMI to BWT

    Total              0.064       0.008      0.000       0.053       0.087      *
    Total indirect     0.009       0.008      0.011      -0.001       0.030

  Specific indirect 1
    BWT
    PRGBP
    BMI                0.010       0.008      0.002       0.000       0.031

  Specific indirect 2
    BWT
    PRGDM
    BMI               -0.001       0.000      0.000      -0.002       0.000      *

  Specific indirect 3
    BWT
    PRECAREM
    BMI                0.000       0.000      0.012       0.000       0.000      *

  Direct
    BWT
    BMI                0.055       0.005      0.000       0.044       0.065      *


Effects from PAYER to BWT

    Total              0.009       0.002      0.000       0.006       0.013      *
    Total indirect     0.005       0.002      0.036       0.002       0.010      *

  Specific indirect 1
    BWT
    PRGBP
    PAYER              0.004       0.002      0.037       0.002       0.010      *

  Specific indirect 2
    BWT
    PRGDM
    PAYER              0.000       0.000      0.321       0.000       0.000

  Specific indirect 3
    BWT
    PRECAREM
    PAYER              0.000       0.000      0.012       0.000       0.000      *

  Direct
    BWT
    PAYER              0.004       0.004      0.017      -0.001       0.009


Effects from WIC to BWT

    Total              0.020       0.008      0.000       0.008       0.039      *
    Total indirect     0.034       0.008      0.000       0.023       0.054      *

  Specific indirect 1
    BWT
    PRGBP
    WIC                0.034       0.008      0.000       0.023       0.054      *

  Specific indirect 2
    BWT
    PRGDM
    WIC                0.000       0.000      0.415       0.000       0.000

  Specific indirect 3
    BWT
    PRECAREM
    WIC                0.000       0.000      0.019       0.000       0.000

  Direct
    BWT
    WIC               -0.014       0.007      0.008      -0.028      -0.002      *


Effects from PRECAREM to BWT

    Total             -0.002       0.001      0.012      -0.003      -0.001      *
    Total indirect     0.000       0.000      0.000       0.000       0.000

  Direct
    BWT
    PRECAREM          -0.002       0.001      0.012      -0.003      -0.001      *


Effects from AFRAMM to OBGEST

    Total             -0.095       0.010      0.000      -0.113      -0.074      *
    Total indirect     0.022       0.024      0.066      -0.008       0.050

  Specific indirect 1
    OBGEST
    MEDUC
    AFRAMM             0.006       0.008      0.139      -0.012       0.016

  Specific indirect 2
    OBGEST
    CIG0
    AFRAMM            -0.011       0.023      0.037      -0.054       0.007

  Specific indirect 3
    OBGEST
    WIC
    AFRAMM             0.027       0.010      0.003       0.007       0.046      *

  Specific indirect 4
    OBGEST
    PRGBP
    AFRAMM            -0.093       0.047      0.086      -0.126       0.056

  Specific indirect 5
    OBGEST
    PRGDM
    AFRAMM             0.004       0.004      0.093      -0.002       0.011

  Specific indirect 6
    OBGEST
    MAGE
    AFRAMM             0.001       0.002      0.202      -0.002       0.004

  Specific indirect 7
    OBGEST
    MHT
    AFRAMM            -0.003       0.000      0.000      -0.003      -0.002      *

  Specific indirect 8
    OBGEST
    BMI
    AFRAMM             0.020       0.015      0.099      -0.017       0.029

  Specific indirect 9
    OBGEST
    MEDUC
    CIG0
    AFRAMM             0.005       0.009      0.010      -0.001       0.024

  Specific indirect 10
    OBGEST
    WIC
    MEDUC
    AFRAMM            -0.002       0.002      0.135      -0.006       0.003

  Specific indirect 11
    OBGEST
    WIC
    MAGE
    AFRAMM             0.000       0.000      0.022      -0.001       0.000

  Specific indirect 12
    OBGEST
    PRGBP
    MEDUC
    AFRAMM             0.020       0.027      0.133      -0.032       0.030

  Specific indirect 13
    OBGEST
    PRGBP
    CIG0
    AFRAMM            -0.037       0.050      0.000      -0.175      -0.020      *

  Specific indirect 14
    OBGEST
    PRGBP
    WIC
    AFRAMM             0.071       0.010      0.000       0.056       0.091      *

  Specific indirect 15
    OBGEST
    PRGBP
    MAGE
    AFRAMM             0.010       0.002      0.008       0.005       0.013      *

  Specific indirect 16
    OBGEST
    PRGBP
    MHT
    AFRAMM             0.001       0.000      0.000       0.000       0.001      *

  Specific indirect 17
    OBGEST
    PRGBP
    BMI
    AFRAMM             0.005       0.011      0.102      -0.014       0.013

  Specific indirect 18
    OBGEST
    PRGDM
    MEDUC
    AFRAMM             0.000       0.001      0.370      -0.002       0.001

  Specific indirect 19
    OBGEST
    PRGDM
    CIG0
    AFRAMM             0.002       0.002      0.026       0.000       0.005      *

  Specific indirect 20
    OBGEST
    PRGDM
    WIC
    AFRAMM             0.000       0.002      0.415      -0.004       0.003

  Specific indirect 21
    OBGEST
    PRGDM
    MAGE
    AFRAMM             0.003       0.001      0.008       0.002       0.004      *

  Specific indirect 22
    OBGEST
    PRGDM
    MHT
    AFRAMM            -0.001       0.000      0.000      -0.001      -0.001      *

  Specific indirect 23
    OBGEST
    PRGDM
    BMI
    AFRAMM            -0.006       0.005      0.099      -0.008       0.004

  Specific indirect 24
    OBGEST
    MAGE
    CIG0
    AFRAMM             0.000       0.003      0.197      -0.001       0.007

  Specific indirect 25
    OBGEST
    BMI
    MEDUC
    AFRAMM            -0.006       0.006      0.133      -0.009       0.008

  Specific indirect 26
    OBGEST
    BMI
    CIG0
    AFRAMM             0.010       0.012      0.000       0.006       0.038      *

  Specific indirect 27
    OBGEST
    BMI
    MAGE
    AFRAMM            -0.004       0.001      0.008      -0.006      -0.002      *

  Specific indirect 28
    OBGEST
    PRECAREM
    MEDUC
    AFRAMM             0.000       0.000      0.117       0.000       0.000

  Specific indirect 29
    OBGEST
    PRECAREM
    CIG0
    AFRAMM             0.001       0.001      0.000       0.001       0.003      *

  Specific indirect 30
    OBGEST
    PRECAREM
    WIC
    AFRAMM             0.000       0.000      0.007      -0.001       0.000      *

  Specific indirect 31
    OBGEST
    PRECAREM
    MAGE
    AFRAMM             0.000       0.000      0.008       0.000       0.000      *

  Specific indirect 32
    OBGEST
    PRECAREM
    BMI
    AFRAMM             0.000       0.000      0.099       0.000       0.000

  Specific indirect 33
    OBGEST
    WIC
    MEDUC
    CIG0
    AFRAMM            -0.002       0.001      0.003      -0.005       0.000      *

  Specific indirect 34
    OBGEST
    WIC
    MAGE
    CIG0
    AFRAMM             0.000       0.000      0.014      -0.001       0.000

  Specific indirect 35
    OBGEST
    PRGBP
    MEDUC
    CIG0
    AFRAMM             0.015       0.027      0.000       0.008       0.071      *

  Specific indirect 36
    OBGEST
    PRGBP
    WIC
    MEDUC
    AFRAMM            -0.007       0.006      0.133      -0.010       0.007

  Specific indirect 37
    OBGEST
    PRGBP
    WIC
    MAGE
    AFRAMM            -0.001       0.000      0.020      -0.001       0.000

  Specific indirect 38
    OBGEST
    PRGBP
    MAGE
    CIG0
    AFRAMM             0.004       0.003      0.000       0.002       0.010      *

  Specific indirect 39
    OBGEST
    PRGBP
    BMI
    MEDUC
    AFRAMM            -0.001       0.005      0.136      -0.004       0.006

  Specific indirect 40
    OBGEST
    PRGBP
    BMI
    CIG0
    AFRAMM             0.003       0.012      0.002       0.000       0.031

  Specific indirect 41
    OBGEST
    PRGBP
    BMI
    MAGE
    AFRAMM            -0.001       0.001      0.011      -0.003       0.000      *

  Specific indirect 42
    OBGEST
    PRGDM
    MEDUC
    CIG0
    AFRAMM             0.000       0.001      0.353      -0.001       0.001

  Specific indirect 43
    OBGEST
    PRGDM
    WIC
    MEDUC
    AFRAMM             0.000       0.000      0.344       0.000       0.001

  Specific indirect 44
    OBGEST
    PRGDM
    WIC
    MAGE
    AFRAMM             0.000       0.000      0.413       0.000       0.000

  Specific indirect 45
    OBGEST
    PRGDM
    MAGE
    CIG0
    AFRAMM             0.001       0.001      0.000       0.001       0.003      *

  Specific indirect 46
    OBGEST
    PRGDM
    BMI
    MEDUC
    AFRAMM             0.002       0.002      0.133      -0.002       0.003

  Specific indirect 47
    OBGEST
    PRGDM
    BMI
    CIG0
    AFRAMM            -0.003       0.004      0.000      -0.010      -0.002      *

  Specific indirect 48
    OBGEST
    PRGDM
    BMI
    MAGE
    AFRAMM             0.001       0.000      0.008       0.001       0.002      *

  Specific indirect 49
    OBGEST
    BMI
    MEDUC
    CIG0
    AFRAMM            -0.004       0.006      0.000      -0.017      -0.003      *

  Specific indirect 50
    OBGEST
    BMI
    MAGE
    CIG0
    AFRAMM            -0.002       0.001      0.000      -0.005      -0.001      *

  Specific indirect 51
    OBGEST
    PRECAREM
    MEDUC
    CIG0
    AFRAMM             0.000       0.000      0.016       0.000       0.000      *

  Specific indirect 52
    OBGEST
    PRECAREM
    WIC
    MEDUC
    AFRAMM             0.000       0.000      0.139       0.000       0.000

  Specific indirect 53
    OBGEST
    PRECAREM
    WIC
    MAGE
    AFRAMM             0.000       0.000      0.027       0.000       0.000

  Specific indirect 54
    OBGEST
    PRECAREM
    MAGE
    CIG0
    AFRAMM             0.000       0.000      0.000       0.000       0.000      *

  Specific indirect 55
    OBGEST
    PRECAREM
    BMI
    MEDUC
    AFRAMM             0.000       0.000      0.133       0.000       0.000

  Specific indirect 56
    OBGEST
    PRECAREM
    BMI
    CIG0
    AFRAMM             0.000       0.000      0.000      -0.001       0.000      *

  Specific indirect 57
    OBGEST
    PRECAREM
    BMI
    MAGE
    AFRAMM             0.000       0.000      0.008       0.000       0.000      *

  Specific indirect 58
    OBGEST
    PRGBP
    WIC
    MEDUC
    CIG0
    AFRAMM            -0.005       0.004      0.000      -0.016      -0.003      *

  Specific indirect 59
    OBGEST
    PRGBP
    WIC
    MAGE
    CIG0
    AFRAMM             0.000       0.001      0.011      -0.002       0.000

  Specific indirect 60
    OBGEST
    PRGBP
    BMI
    MEDUC
    CIG0
    AFRAMM            -0.001       0.006      0.002      -0.014       0.000

  Specific indirect 61
    OBGEST
    PRGBP
    BMI
    MAGE
    CIG0
    AFRAMM            -0.001       0.001      0.002      -0.003       0.000

  Specific indirect 62
    OBGEST
    PRGDM
    WIC
    MEDUC
    CIG0
    AFRAMM             0.000       0.000      0.415       0.000       0.000

  Specific indirect 63
    OBGEST
    PRGDM
    WIC
    MAGE
    CIG0
    AFRAMM             0.000       0.000      0.416       0.000       0.000

  Specific indirect 64
    OBGEST
    PRGDM
    BMI
    MEDUC
    CIG0
    AFRAMM             0.001       0.002      0.000       0.001       0.004      *

  Specific indirect 65
    OBGEST
    PRGDM
    BMI
    MAGE
    CIG0
    AFRAMM             0.000       0.000      0.000       0.000       0.001      *

  Specific indirect 66
    OBGEST
    PRECAREM
    WIC
    MEDUC
    CIG0
    AFRAMM             0.000       0.000      0.007       0.000       0.000

  Specific indirect 67
    OBGEST
    PRECAREM
    WIC
    MAGE
    CIG0
    AFRAMM             0.000       0.000      0.019       0.000       0.000

  Specific indirect 68
    OBGEST
    PRECAREM
    BMI
    MEDUC
    CIG0
    AFRAMM             0.000       0.000      0.000       0.000       0.000      *

  Specific indirect 69
    OBGEST
    PRECAREM
    BMI
    MAGE
    CIG0
    AFRAMM             0.000       0.000      0.000       0.000       0.000      *

  Direct
    OBGEST
    AFRAMM            -0.116       0.027      0.017      -0.152      -0.083      *


Effects from MHISP to OBGEST

    Total             -0.018       0.008      0.046      -0.031       0.002
    Total indirect     0.059       0.026      0.030       0.031       0.090      *

  Specific indirect 1
    OBGEST
    MEDUC
    MHISP              0.016       0.011      0.068      -0.005       0.033

  Specific indirect 2
    OBGEST
    CIG0
    MHISP             -0.015       0.032      0.037      -0.078       0.011

  Specific indirect 3
    OBGEST
    WIC
    MHISP              0.027       0.011      0.003       0.007       0.047      *

  Specific indirect 4
    OBGEST
    PRGBP
    MHISP             -0.029       0.062      0.181      -0.060       0.174

  Specific indirect 5
    OBGEST
    PRGDM
    MHISP             -0.003       0.003      0.193      -0.008       0.004

  Specific indirect 6
    OBGEST
    MAGE
    MHISP              0.000       0.001      0.304      -0.002       0.002

  Specific indirect 7
    OBGEST
    MHT
    MHISP             -0.024       0.001      0.000      -0.027      -0.022      *

  Specific indirect 8
    OBGEST
    BMI
    MHISP              0.015       0.019      0.138      -0.033       0.024

  Specific indirect 9
    OBGEST
    MEDUC
    CIG0
    MHISP              0.007       0.013      0.010      -0.002       0.035

  Specific indirect 10
    OBGEST
    WIC
    MEDUC
    MHISP             -0.006       0.004      0.064      -0.013       0.001

  Specific indirect 11
    OBGEST
    WIC
    MAGE
    MHISP              0.000       0.000      0.135       0.000       0.000

  Specific indirect 12
    OBGEST
    PRGBP
    MEDUC
    MHISP              0.050       0.032      0.062      -0.008       0.070

  Specific indirect 13
    OBGEST
    PRGBP
    CIG0
    MHISP             -0.050       0.071      0.000      -0.255      -0.027      *

  Specific indirect 14
    OBGEST
    PRGBP
    WIC
    MHISP              0.071       0.013      0.000       0.055       0.097      *

  Specific indirect 15
    OBGEST
    PRGBP
    MAGE
    MHISP              0.005       0.003      0.125      -0.004       0.006

  Specific indirect 16
    OBGEST
    PRGBP
    MHT
    MHISP              0.006       0.001      0.000       0.005       0.008      *

  Specific indirect 17
    OBGEST
    PRGBP
    BMI
    MHISP              0.004       0.014      0.141      -0.027       0.010

  Specific indirect 18
    OBGEST
    PRGDM
    MEDUC
    MHISP              0.000       0.002      0.376      -0.004       0.002

  Specific indirect 19
    OBGEST
    PRGDM
    CIG0
    MHISP              0.003       0.002      0.026       0.000       0.007      *

  Specific indirect 20
    OBGEST
    PRGDM
    WIC
    MHISP              0.000       0.002      0.415      -0.005       0.003

  Specific indirect 21
    OBGEST
    PRGDM
    MAGE
    MHISP              0.001       0.001      0.125      -0.001       0.002

  Specific indirect 22
    OBGEST
    PRGDM
    MHT
    MHISP             -0.007       0.001      0.000      -0.008      -0.007      *

  Specific indirect 23
    OBGEST
    PRGDM
    BMI
    MHISP             -0.004       0.007      0.138      -0.007       0.008

  Specific indirect 24
    OBGEST
    MAGE
    CIG0
    MHISP              0.001       0.004      0.197      -0.001       0.011

  Specific indirect 25
    OBGEST
    BMI
    MEDUC
    MHISP             -0.015       0.008      0.062      -0.021       0.003

  Specific indirect 26
    OBGEST
    BMI
    CIG0
    MHISP              0.014       0.018      0.000       0.009       0.056      *

  Specific indirect 27
    OBGEST
    BMI
    MAGE
    MHISP             -0.002       0.001      0.125      -0.003       0.002

  Specific indirect 28
    OBGEST
    PRECAREM
    MEDUC
    MHISP              0.001       0.000      0.048       0.000       0.001

  Specific indirect 29
    OBGEST
    PRECAREM
    CIG0
    MHISP              0.001       0.001      0.000       0.001       0.004      *

  Specific indirect 30
    OBGEST
    PRECAREM
    WIC
    MHISP              0.000       0.000      0.007      -0.001       0.000      *

  Specific indirect 31
    OBGEST
    PRECAREM
    MAGE
    MHISP              0.000       0.000      0.125       0.000       0.000

  Specific indirect 32
    OBGEST
    PRECAREM
    BMI
    MHISP              0.000       0.000      0.138       0.000       0.001

  Specific indirect 33
    OBGEST
    WIC
    MEDUC
    CIG0
    MHISP             -0.003       0.002      0.003      -0.008       0.000      *

  Specific indirect 34
    OBGEST
    WIC
    MAGE
    CIG0
    MHISP              0.000       0.000      0.014      -0.001       0.000

  Specific indirect 35
    OBGEST
    PRGBP
    MEDUC
    CIG0
    MHISP              0.020       0.039      0.000       0.011       0.104      *

  Specific indirect 36
    OBGEST
    PRGBP
    WIC
    MEDUC
    MHISP             -0.017       0.008      0.062      -0.023       0.002

  Specific indirect 37
    OBGEST
    PRGBP
    WIC
    MAGE
    MHISP              0.000       0.000      0.133      -0.001       0.001

  Specific indirect 38
    OBGEST
    PRGBP
    MAGE
    CIG0
    MHISP              0.005       0.004      0.000       0.003       0.015      *

  Specific indirect 39
    OBGEST
    PRGBP
    BMI
    MEDUC
    MHISP             -0.004       0.005      0.065      -0.010       0.002

  Specific indirect 40
    OBGEST
    PRGBP
    BMI
    CIG0
    MHISP              0.005       0.018      0.002       0.000       0.045

  Specific indirect 41
    OBGEST
    PRGBP
    BMI
    MAGE
    MHISP             -0.001       0.001      0.127      -0.001       0.001

  Specific indirect 42
    OBGEST
    PRGDM
    MEDUC
    CIG0
    MHISP              0.000       0.002      0.353      -0.002       0.001

  Specific indirect 43
    OBGEST
    PRGDM
    WIC
    MEDUC
    MHISP              0.000       0.000      0.369      -0.001       0.001

  Specific indirect 44
    OBGEST
    PRGDM
    WIC
    MAGE
    MHISP              0.000       0.000      0.344       0.000       0.000

  Specific indirect 45
    OBGEST
    PRGDM
    MAGE
    CIG0
    MHISP              0.002       0.001      0.000       0.001       0.005      *

  Specific indirect 46
    OBGEST
    PRGDM
    BMI
    MEDUC
    MHISP              0.004       0.003      0.062      -0.001       0.006

  Specific indirect 47
    OBGEST
    PRGDM
    BMI
    CIG0
    MHISP             -0.004       0.006      0.000      -0.015      -0.003      *

  Specific indirect 48
    OBGEST
    PRGDM
    BMI
    MAGE
    MHISP              0.001       0.000      0.125       0.000       0.001

  Specific indirect 49
    OBGEST
    BMI
    MEDUC
    CIG0
    MHISP             -0.006       0.009      0.000      -0.025      -0.004      *

  Specific indirect 50
    OBGEST
    BMI
    MAGE
    CIG0
    MHISP             -0.002       0.002      0.000      -0.007      -0.001      *

  Specific indirect 51
    OBGEST
    PRECAREM
    MEDUC
    CIG0
    MHISP              0.000       0.000      0.016       0.000       0.000      *

  Specific indirect 52
    OBGEST
    PRECAREM
    WIC
    MEDUC
    MHISP              0.000       0.000      0.068       0.000       0.000

  Specific indirect 53
    OBGEST
    PRECAREM
    WIC
    MAGE
    MHISP              0.000       0.000      0.139       0.000       0.000

  Specific indirect 54
    OBGEST
    PRECAREM
    MAGE
    CIG0
    MHISP              0.000       0.000      0.000       0.000       0.000      *

  Specific indirect 55
    OBGEST
    PRECAREM
    BMI
    MEDUC
    MHISP              0.000       0.000      0.062       0.000       0.000

  Specific indirect 56
    OBGEST
    PRECAREM
    BMI
    CIG0
    MHISP              0.000       0.000      0.000      -0.001       0.000      *

  Specific indirect 57
    OBGEST
    PRECAREM
    BMI
    MAGE
    MHISP              0.000       0.000      0.125       0.000       0.000

  Specific indirect 58
    OBGEST
    PRGBP
    WIC
    MEDUC
    CIG0
    MHISP             -0.007       0.006      0.000      -0.024      -0.005      *

  Specific indirect 59
    OBGEST
    PRGBP
    WIC
    MAGE
    CIG0
    MHISP              0.000       0.001      0.011      -0.003       0.000

  Specific indirect 60
    OBGEST
    PRGBP
    BMI
    MEDUC
    CIG0
    MHISP             -0.002       0.009      0.002      -0.020       0.000

  Specific indirect 61
    OBGEST
    PRGBP
    BMI
    MAGE
    CIG0
    MHISP             -0.001       0.002      0.002      -0.005       0.000

  Specific indirect 62
    OBGEST
    PRGDM
    WIC
    MEDUC
    CIG0
    MHISP              0.000       0.000      0.415       0.000       0.000

  Specific indirect 63
    OBGEST
    PRGDM
    WIC
    MAGE
    CIG0
    MHISP              0.000       0.000      0.416       0.000       0.000

  Specific indirect 64
    OBGEST
    PRGDM
    BMI
    MEDUC
    CIG0
    MHISP              0.002       0.003      0.000       0.001       0.006      *

  Specific indirect 65
    OBGEST
    PRGDM
    BMI
    MAGE
    CIG0
    MHISP              0.001       0.000      0.000       0.000       0.002      *

  Specific indirect 66
    OBGEST
    PRECAREM
    WIC
    MEDUC
    CIG0
    MHISP              0.000       0.000      0.007       0.000       0.000

  Specific indirect 67
    OBGEST
    PRECAREM
    WIC
    MAGE
    CIG0
    MHISP              0.000       0.000      0.019       0.000       0.000

  Specific indirect 68
    OBGEST
    PRECAREM
    BMI
    MEDUC
    CIG0
    MHISP              0.000       0.000      0.000       0.000       0.000      *

  Specific indirect 69
    OBGEST
    PRECAREM
    BMI
    MAGE
    CIG0
    MHISP              0.000       0.000      0.000       0.000       0.000      *

  Direct
    OBGEST
    MHISP             -0.077       0.029      0.031      -0.109      -0.047      *


Effects from OTHM to OBGEST

    Total             -0.156       0.010      0.000      -0.173      -0.136      *
    Total indirect    -0.131       0.041      0.000      -0.205      -0.048      *

  Specific indirect 1
    OBGEST
    MEDUC
    OTHM              -0.036       0.019      0.010      -0.074      -0.001      *

  Specific indirect 2
    OBGEST
    CIG0
    OTHM              -0.037       0.027      0.037      -0.086       0.012

  Specific indirect 3
    OBGEST
    WIC
    OTHM              -0.010       0.005      0.045      -0.019       0.001

  Specific indirect 4
    OBGEST
    PRGBP
    OTHM               0.285       0.075      0.000       0.194       0.469      *

  Specific indirect 5
    OBGEST
    PRGDM
    OTHM              -0.072       0.008      0.000      -0.088      -0.059      *

  Specific indirect 6
    OBGEST
    MAGE
    OTHM              -0.004       0.007      0.197      -0.024       0.007

  Specific indirect 7
    OBGEST
    MHT
    OTHM              -0.028       0.001      0.000      -0.030      -0.025      *

  Specific indirect 8
    OBGEST
    BMI
    OTHM              -0.105       0.019      0.000      -0.145      -0.072      *

  Specific indirect 9
    OBGEST
    MEDUC
    CIG0
    OTHM               0.017       0.011      0.010      -0.001       0.039

  Specific indirect 10
    OBGEST
    WIC
    MEDUC
    OTHM               0.014       0.005      0.003       0.004       0.023      *

  Specific indirect 11
    OBGEST
    WIC
    MAGE
    OTHM               0.001       0.001      0.014       0.000       0.002

  Specific indirect 12
    OBGEST
    PRGBP
    MEDUC
    OTHM              -0.109       0.040      0.000      -0.191      -0.069      *

  Specific indirect 13
    OBGEST
    PRGBP
    CIG0
    OTHM              -0.132       0.048      0.000      -0.254      -0.076      *

  Specific indirect 14
    OBGEST
    PRGBP
    WIC
    OTHM              -0.026       0.009      0.043      -0.037      -0.001      *

  Specific indirect 15
    OBGEST
    PRGBP
    MAGE
    OTHM              -0.031       0.005      0.000      -0.039      -0.022      *

  Specific indirect 16
    OBGEST
    PRGBP
    MHT
    OTHM               0.007       0.001      0.000       0.005       0.009      *

  Specific indirect 17
    OBGEST
    PRGBP
    BMI
    OTHM              -0.035       0.031      0.002      -0.109       0.001

  Specific indirect 18
    OBGEST
    PRGDM
    MEDUC
    OTHM               0.001       0.004      0.353      -0.004       0.007

  Specific indirect 19
    OBGEST
    PRGDM
    CIG0
    OTHM               0.008       0.004      0.026       0.000       0.016      *

  Specific indirect 20
    OBGEST
    PRGDM
    WIC
    OTHM               0.000       0.001      0.379      -0.001       0.002

  Specific indirect 21
    OBGEST
    PRGDM
    MAGE
    OTHM              -0.010       0.001      0.000      -0.011      -0.008      *

  Specific indirect 22
    OBGEST
    PRGDM
    MHT
    OTHM              -0.009       0.001      0.000      -0.009      -0.008      *

  Specific indirect 23
    OBGEST
    PRGDM
    BMI
    OTHM               0.030       0.006      0.000       0.024       0.037      *

  Specific indirect 24
    OBGEST
    MAGE
    CIG0
    OTHM               0.002       0.003      0.197      -0.003       0.010

  Specific indirect 25
    OBGEST
    BMI
    MEDUC
    OTHM               0.031       0.008      0.000       0.021       0.048      *

  Specific indirect 26
    OBGEST
    BMI
    CIG0
    OTHM               0.036       0.010      0.000       0.024       0.059      *

  Specific indirect 27
    OBGEST
    BMI
    MAGE
    OTHM               0.013       0.002      0.000       0.010       0.017      *

  Specific indirect 28
    OBGEST
    PRECAREM
    MEDUC
    OTHM              -0.001       0.000      0.016      -0.002       0.000      *

  Specific indirect 29
    OBGEST
    PRECAREM
    CIG0
    OTHM               0.003       0.001      0.000       0.002       0.004      *

  Specific indirect 30
    OBGEST
    PRECAREM
    WIC
    OTHM               0.000       0.000      0.050       0.000       0.000

  Specific indirect 31
    OBGEST
    PRECAREM
    MAGE
    OTHM              -0.001       0.000      0.000      -0.001       0.000      *

  Specific indirect 32
    OBGEST
    PRECAREM
    BMI
    OTHM               0.001       0.001      0.000       0.001       0.003      *

  Specific indirect 33
    OBGEST
    WIC
    MEDUC
    CIG0
    OTHM              -0.007       0.003      0.003      -0.011      -0.002      *

  Specific indirect 34
    OBGEST
    WIC
    MAGE
    CIG0
    OTHM               0.000       0.000      0.014      -0.001       0.000

  Specific indirect 35
    OBGEST
    PRGBP
    MEDUC
    CIG0
    OTHM               0.053       0.025      0.000       0.031       0.104      *

  Specific indirect 36
    OBGEST
    PRGBP
    WIC
    MEDUC
    OTHM               0.036       0.005      0.000       0.028       0.046      *

  Specific indirect 37
    OBGEST
    PRGBP
    WIC
    MAGE
    OTHM               0.002       0.002      0.011       0.000       0.007

  Specific indirect 38
    OBGEST
    PRGBP
    MAGE
    CIG0
    OTHM               0.013       0.002      0.000       0.009       0.017      *

  Specific indirect 39
    OBGEST
    PRGBP
    BMI
    MEDUC
    OTHM               0.010       0.011      0.002      -0.001       0.036

  Specific indirect 40
    OBGEST
    PRGBP
    BMI
    CIG0
    OTHM               0.012       0.014      0.002       0.000       0.044

  Specific indirect 41
    OBGEST
    PRGBP
    BMI
    MAGE
    OTHM               0.004       0.003      0.002       0.000       0.012

  Specific indirect 42
    OBGEST
    PRGDM
    MEDUC
    CIG0
    OTHM               0.000       0.002      0.353      -0.004       0.002

  Specific indirect 43
    OBGEST
    PRGDM
    WIC
    MEDUC
    OTHM               0.000       0.001      0.415      -0.002       0.001

  Specific indirect 44
    OBGEST
    PRGDM
    WIC
    MAGE
    OTHM               0.000       0.000      0.416       0.000       0.000

  Specific indirect 45
    OBGEST
    PRGDM
    MAGE
    CIG0
    OTHM               0.004       0.001      0.000       0.003       0.005      *

  Specific indirect 46
    OBGEST
    PRGDM
    BMI
    MEDUC
    OTHM              -0.009       0.003      0.000      -0.012      -0.007      *

  Specific indirect 47
    OBGEST
    PRGDM
    BMI
    CIG0
    OTHM              -0.010       0.003      0.000      -0.015      -0.008      *

  Specific indirect 48
    OBGEST
    PRGDM
    BMI
    MAGE
    OTHM              -0.004       0.000      0.000      -0.005      -0.003      *

  Specific indirect 49
    OBGEST
    BMI
    MEDUC
    CIG0
    OTHM              -0.015       0.005      0.000      -0.027      -0.010      *

  Specific indirect 50
    OBGEST
    BMI
    MAGE
    CIG0
    OTHM              -0.006       0.001      0.000      -0.007      -0.004      *

  Specific indirect 51
    OBGEST
    PRECAREM
    MEDUC
    CIG0
    OTHM               0.001       0.000      0.016       0.000       0.001      *

  Specific indirect 52
    OBGEST
    PRECAREM
    WIC
    MEDUC
    OTHM               0.000       0.000      0.007       0.000       0.000      *

  Specific indirect 53
    OBGEST
    PRECAREM
    WIC
    MAGE
    OTHM               0.000       0.000      0.019       0.000       0.000

  Specific indirect 54
    OBGEST
    PRECAREM
    MAGE
    CIG0
    OTHM               0.000       0.000      0.000       0.000       0.000      *

  Specific indirect 55
    OBGEST
    PRECAREM
    BMI
    MEDUC
    OTHM               0.000       0.000      0.000      -0.001       0.000      *

  Specific indirect 56
    OBGEST
    PRECAREM
    BMI
    CIG0
    OTHM               0.000       0.000      0.000      -0.001       0.000      *

  Specific indirect 57
    OBGEST
    PRECAREM
    BMI
    MAGE
    OTHM               0.000       0.000      0.000       0.000       0.000      *

  Specific indirect 58
    OBGEST
    PRGBP
    WIC
    MEDUC
    CIG0
    OTHM              -0.018       0.003      0.000      -0.024      -0.012      *

  Specific indirect 59
    OBGEST
    PRGBP
    WIC
    MAGE
    CIG0
    OTHM              -0.001       0.001      0.011      -0.003       0.000

  Specific indirect 60
    OBGEST
    PRGBP
    BMI
    MEDUC
    CIG0
    OTHM              -0.005       0.007      0.002      -0.020       0.000

  Specific indirect 61
    OBGEST
    PRGBP
    BMI
    MAGE
    CIG0
    OTHM              -0.002       0.001      0.002      -0.005       0.000

  Specific indirect 62
    OBGEST
    PRGDM
    WIC
    MEDUC
    CIG0
    OTHM               0.000       0.000      0.415      -0.001       0.001

  Specific indirect 63
    OBGEST
    PRGDM
    WIC
    MAGE
    CIG0
    OTHM               0.000       0.000      0.416       0.000       0.000

  Specific indirect 64
    OBGEST
    PRGDM
    BMI
    MEDUC
    CIG0
    OTHM               0.004       0.002      0.000       0.003       0.007      *

  Specific indirect 65
    OBGEST
    PRGDM
    BMI
    MAGE
    CIG0
    OTHM               0.002       0.000      0.000       0.001       0.002      *

  Specific indirect 66
    OBGEST
    PRECAREM
    WIC
    MEDUC
    CIG0
    OTHM               0.000       0.000      0.007       0.000       0.000      *

  Specific indirect 67
    OBGEST
    PRECAREM
    WIC
    MAGE
    CIG0
    OTHM               0.000       0.000      0.019       0.000       0.000

  Specific indirect 68
    OBGEST
    PRECAREM
    BMI
    MEDUC
    CIG0
    OTHM               0.000       0.000      0.000       0.000       0.000      *

  Specific indirect 69
    OBGEST
    PRECAREM
    BMI
    MAGE
    CIG0
    OTHM               0.000       0.000      0.000       0.000       0.000      *

  Direct
    OBGEST
    OTHM              -0.025       0.044      0.242      -0.111       0.054


Effects from AFRAMF to OBGEST

    Total             -0.066       0.009      0.000      -0.083      -0.051      *
    Total indirect     0.063       0.012      0.000       0.048       0.096      *

  Specific indirect 1
    OBGEST
    CIG0
    AFRAMF            -0.023       0.022      0.037      -0.068       0.013

  Specific indirect 2
    OBGEST
    WIC
    AFRAMF             0.026       0.011      0.003       0.005       0.047      *

  Specific indirect 3
    OBGEST
    PRGBP
    AFRAMF             0.005       0.015      0.209      -0.011       0.045

  Specific indirect 4
    OBGEST
    PRGDM
    AFRAMF             0.015       0.003      0.000       0.010       0.021      *

  Specific indirect 5
    OBGEST
    FAGE
    AFRAMF             0.000       0.002      0.108      -0.004       0.001

  Specific indirect 6
    OBGEST
    PAYER
    FEDUC
    AFRAMF             0.000       0.004      0.032      -0.002       0.000

  Specific indirect 7
    OBGEST
    PAYER
    FAGE
    AFRAMF             0.000       0.001      0.032       0.000       0.000

  Specific indirect 8
    OBGEST
    MEDUC
    CIG0
    AFRAMF             0.011       0.009      0.010      -0.001       0.031

  Specific indirect 9
    OBGEST
    PRGBP
    CIG0
    AFRAMF            -0.081       0.044      0.000      -0.212      -0.046      *

  Specific indirect 10
    OBGEST
    PRGBP
    WIC
    AFRAMF             0.068       0.021      0.000       0.049       0.127      *

  Specific indirect 11
    OBGEST
    PRGBP
    FAGE
    AFRAMF            -0.002       0.002      0.086      -0.002       0.002

  Specific indirect 12
    OBGEST
    PRGDM
    CIG0
    AFRAMF             0.005       0.003      0.026       0.000       0.010      *

  Specific indirect 13
    OBGEST
    PRGDM
    WIC
    AFRAMF             0.000       0.002      0.415      -0.004       0.003

  Specific indirect 14
    OBGEST
    PRGDM
    FAGE
    AFRAMF             0.000       0.000      0.000       0.000       0.001      *

  Specific indirect 15
    OBGEST
    MAGE
    CIG0
    AFRAMF             0.001       0.003      0.197      -0.002       0.008

  Specific indirect 16
    OBGEST
    BMI
    CIG0
    AFRAMF             0.022       0.009      0.000       0.015       0.048      *

  Specific indirect 17
    OBGEST
    PRECAREM
    CIG0
    AFRAMF             0.002       0.001      0.000       0.001       0.003      *

  Specific indirect 18
    OBGEST
    PRECAREM
    WIC
    AFRAMF             0.000       0.000      0.007      -0.001       0.000      *

  Specific indirect 19
    OBGEST
    PAYER
    FEDUC
    FAGE
    AFRAMF             0.000       0.001      0.032       0.000       0.000

  Specific indirect 20
    OBGEST
    WIC
    MEDUC
    CIG0
    AFRAMF            -0.004       0.002      0.003      -0.007      -0.001      *

  Specific indirect 21
    OBGEST
    WIC
    MAGE
    CIG0
    AFRAMF             0.000       0.000      0.014      -0.001       0.000

  Specific indirect 22
    OBGEST
    PRGBP
    PAYER
    FEDUC
    AFRAMF            -0.001       0.001      0.037      -0.002       0.000      *

  Specific indirect 23
    OBGEST
    PRGBP
    PAYER
    FAGE
    AFRAMF             0.000       0.000      0.037       0.000       0.000      *

  Specific indirect 24
    OBGEST
    PRGBP
    MEDUC
    CIG0
    AFRAMF             0.032       0.025      0.000       0.019       0.087      *

  Specific indirect 25
    OBGEST
    PRGBP
    MAGE
    CIG0
    AFRAMF             0.008       0.002      0.000       0.005       0.013      *

  Specific indirect 26
    OBGEST
    PRGBP
    BMI
    CIG0
    AFRAMF             0.007       0.012      0.002       0.000       0.038

  Specific indirect 27
    OBGEST
    PRGDM
    PAYER
    FEDUC
    AFRAMF             0.000       0.000      0.321       0.000       0.000

  Specific indirect 28
    OBGEST
    PRGDM
    PAYER
    FAGE
    AFRAMF             0.000       0.000      0.321       0.000       0.000

  Specific indirect 29
    OBGEST
    PRGDM
    MEDUC
    CIG0
    AFRAMF             0.000       0.002      0.353      -0.002       0.001

  Specific indirect 30
    OBGEST
    PRGDM
    MAGE
    CIG0
    AFRAMF             0.002       0.001      0.000       0.002       0.004      *

  Specific indirect 31
    OBGEST
    PRGDM
    BMI
    CIG0
    AFRAMF            -0.006       0.004      0.000      -0.012      -0.005      *

  Specific indirect 32
    OBGEST
    BMI
    MEDUC
    CIG0
    AFRAMF            -0.009       0.005      0.000      -0.021      -0.006      *

  Specific indirect 33
    OBGEST
    BMI
    MAGE
    CIG0
    AFRAMF            -0.003       0.001      0.000      -0.006      -0.002      *

  Specific indirect 34
    OBGEST
    PRECAREM
    PAYER
    FEDUC
    AFRAMF             0.000       0.000      0.000       0.000       0.001      *

  Specific indirect 35
    OBGEST
    PRECAREM
    PAYER
    FAGE
    AFRAMF             0.000       0.000      0.000       0.000       0.000      *

  Specific indirect 36
    OBGEST
    PRECAREM
    MEDUC
    CIG0
    AFRAMF             0.000       0.000      0.016       0.000       0.000      *

  Specific indirect 37
    OBGEST
    PRECAREM
    MAGE
    CIG0
    AFRAMF             0.000       0.000      0.000       0.000       0.000      *

  Specific indirect 38
    OBGEST
    PRECAREM
    BMI
    CIG0
    AFRAMF             0.000       0.000      0.000      -0.001       0.000      *

  Specific indirect 39
    OBGEST
    PRGBP
    PAYER
    FEDUC
    FAGE
    AFRAMF             0.000       0.000      0.037       0.000       0.000      *

  Specific indirect 40
    OBGEST
    PRGBP
    WIC
    MEDUC
    CIG0
    AFRAMF            -0.011       0.004      0.000      -0.019      -0.007      *

  Specific indirect 41
    OBGEST
    PRGBP
    WIC
    MAGE
    CIG0
    AFRAMF             0.000       0.001      0.011      -0.003       0.000

  Specific indirect 42
    OBGEST
    PRGBP
    BMI
    MEDUC
    CIG0
    AFRAMF            -0.003       0.006      0.002      -0.017       0.000

  Specific indirect 43
    OBGEST
    PRGBP
    BMI
    MAGE
    CIG0
    AFRAMF            -0.001       0.001      0.002      -0.004       0.000

  Specific indirect 44
    OBGEST
    PRGDM
    PAYER
    FEDUC
    FAGE
    AFRAMF             0.000       0.000      0.321       0.000       0.000

  Specific indirect 45
    OBGEST
    PRGDM
    WIC
    MEDUC
    CIG0
    AFRAMF             0.000       0.000      0.415       0.000       0.001

  Specific indirect 46
    OBGEST
    PRGDM
    WIC
    MAGE
    CIG0
    AFRAMF             0.000       0.000      0.416       0.000       0.000

  Specific indirect 47
    OBGEST
    PRGDM
    BMI
    MEDUC
    CIG0
    AFRAMF             0.003       0.002      0.000       0.002       0.005      *

  Specific indirect 48
    OBGEST
    PRGDM
    BMI
    MAGE
    CIG0
    AFRAMF             0.001       0.000      0.000       0.001       0.001      *

  Specific indirect 49
    OBGEST
    PRECAREM
    PAYER
    FEDUC
    FAGE
    AFRAMF             0.000       0.000      0.000       0.000       0.000      *

  Specific indirect 50
    OBGEST
    PRECAREM
    WIC
    MEDUC
    CIG0
    AFRAMF             0.000       0.000      0.007       0.000       0.000      *

  Specific indirect 51
    OBGEST
    PRECAREM
    WIC
    MAGE
    CIG0
    AFRAMF             0.000       0.000      0.019       0.000       0.000

  Specific indirect 52
    OBGEST
    PRECAREM
    BMI
    MEDUC
    CIG0
    AFRAMF             0.000       0.000      0.000       0.000       0.000      *

  Specific indirect 53
    OBGEST
    PRECAREM
    BMI
    MAGE
    CIG0
    AFRAMF             0.000       0.000      0.000       0.000       0.000      *

  Direct
    OBGEST
    AFRAMF            -0.130       0.014      0.000      -0.163      -0.108      *


Effects from FHISP to OBGEST

    Total             -0.038       0.007      0.005      -0.050      -0.026      *
    Total indirect     0.043       0.010      0.002       0.027       0.071      *

  Specific indirect 1
    OBGEST
    CIG0
    FHISP             -0.034       0.026      0.037      -0.087       0.013

  Specific indirect 2
    OBGEST
    WIC
    FHISP              0.030       0.012      0.003       0.007       0.053      *

  Specific indirect 3
    OBGEST
    PRGBP
    FHISP              0.006       0.016      0.170      -0.009       0.056

  Specific indirect 4
    OBGEST
    PRGDM
    FHISP              0.001       0.003      0.302      -0.004       0.006

  Specific indirect 5
    OBGEST
    FAGE
    FHISP             -0.001       0.002      0.108      -0.005       0.001

  Specific indirect 6
    OBGEST
    PAYER
    FEDUC
    FHISP             -0.001       0.006      0.032      -0.003       0.001

  Specific indirect 7
    OBGEST
    PAYER
    FAGE
    FHISP              0.000       0.001      0.032      -0.001       0.000

  Specific indirect 8
    OBGEST
    MEDUC
    CIG0
    FHISP              0.016       0.011      0.010      -0.001       0.040

  Specific indirect 9
    OBGEST
    PRGBP
    CIG0
    FHISP             -0.118       0.050      0.000      -0.259      -0.073      *

  Specific indirect 10
    OBGEST
    PRGBP
    WIC
    FHISP              0.080       0.021      0.000       0.058       0.134      *

  Specific indirect 11
    OBGEST
    PRGBP
    FAGE
    FHISP             -0.002       0.002      0.086      -0.003       0.003

  Specific indirect 12
    OBGEST
    PRGDM
    CIG0
    FHISP              0.007       0.004      0.026       0.000       0.015      *

  Specific indirect 13
    OBGEST
    PRGDM
    WIC
    FHISP              0.000       0.002      0.415      -0.005       0.003

  Specific indirect 14
    OBGEST
    PRGDM
    FAGE
    FHISP              0.001       0.000      0.000       0.000       0.001      *

  Specific indirect 15
    OBGEST
    MAGE
    CIG0
    FHISP              0.001       0.003      0.197      -0.003       0.010

  Specific indirect 16
    OBGEST
    BMI
    CIG0
    FHISP              0.032       0.010      0.000       0.023       0.060      *

  Specific indirect 17
    OBGEST
    PRECAREM
    CIG0
    FHISP              0.003       0.001      0.000       0.002       0.004      *

  Specific indirect 18
    OBGEST
    PRECAREM
    WIC
    FHISP              0.000       0.000      0.007      -0.001       0.000      *

  Specific indirect 19
    OBGEST
    PAYER
    FEDUC
    FAGE
    FHISP              0.000       0.001      0.032       0.000       0.000

  Specific indirect 20
    OBGEST
    WIC
    MEDUC
    CIG0
    FHISP             -0.006       0.003      0.003      -0.011      -0.002      *

  Specific indirect 21
    OBGEST
    WIC
    MAGE
    CIG0
    FHISP              0.000       0.000      0.014      -0.001       0.000

  Specific indirect 22
    OBGEST
    PRGBP
    PAYER
    FEDUC
    FHISP             -0.002       0.002      0.037      -0.004      -0.001      *

  Specific indirect 23
    OBGEST
    PRGBP
    PAYER
    FAGE
    FHISP              0.000       0.000      0.037      -0.001       0.000      *

  Specific indirect 24
    OBGEST
    PRGBP
    MEDUC
    CIG0
    FHISP              0.047       0.026      0.000       0.028       0.108      *

  Specific indirect 25
    OBGEST
    PRGBP
    MAGE
    CIG0
    FHISP              0.012       0.003      0.000       0.008       0.016      *

  Specific indirect 26
    OBGEST
    PRGBP
    BMI
    CIG0
    FHISP              0.011       0.013      0.002       0.000       0.047

  Specific indirect 27
    OBGEST
    PRGDM
    PAYER
    FEDUC
    FHISP              0.000       0.001      0.321      -0.001       0.000

  Specific indirect 28
    OBGEST
    PRGDM
    PAYER
    FAGE
    FHISP              0.000       0.000      0.321       0.000       0.000

  Specific indirect 29
    OBGEST
    PRGDM
    MEDUC
    CIG0
    FHISP              0.000       0.002      0.353      -0.003       0.002

  Specific indirect 30
    OBGEST
    PRGDM
    MAGE
    CIG0
    FHISP              0.004       0.001      0.000       0.003       0.005      *

  Specific indirect 31
    OBGEST
    PRGDM
    BMI
    CIG0
    FHISP             -0.009       0.004      0.000      -0.015      -0.007      *

  Specific indirect 32
    OBGEST
    BMI
    MEDUC
    CIG0
    FHISP             -0.013       0.005      0.000      -0.027      -0.009      *

  Specific indirect 33
    OBGEST
    BMI
    MAGE
    CIG0
    FHISP             -0.005       0.001      0.000      -0.007      -0.004      *

  Specific indirect 34
    OBGEST
    PRECAREM
    PAYER
    FEDUC
    FHISP              0.001       0.000      0.000       0.000       0.001      *

  Specific indirect 35
    OBGEST
    PRECAREM
    PAYER
    FAGE
    FHISP              0.000       0.000      0.000       0.000       0.000      *

  Specific indirect 36
    OBGEST
    PRECAREM
    MEDUC
    CIG0
    FHISP              0.001       0.000      0.016       0.000       0.001      *

  Specific indirect 37
    OBGEST
    PRECAREM
    MAGE
    CIG0
    FHISP              0.000       0.000      0.000       0.000       0.000      *

  Specific indirect 38
    OBGEST
    PRECAREM
    BMI
    CIG0
    FHISP              0.000       0.000      0.000      -0.001       0.000      *

  Specific indirect 39
    OBGEST
    PRGBP
    PAYER
    FEDUC
    FAGE
    FHISP              0.000       0.000      0.037       0.000       0.000      *

  Specific indirect 40
    OBGEST
    PRGBP
    WIC
    MEDUC
    CIG0
    FHISP             -0.016       0.004      0.000      -0.025      -0.011      *

  Specific indirect 41
    OBGEST
    PRGBP
    WIC
    MAGE
    CIG0
    FHISP             -0.001       0.001      0.011      -0.003       0.000

  Specific indirect 42
    OBGEST
    PRGBP
    BMI
    MEDUC
    CIG0
    FHISP             -0.004       0.006      0.002      -0.021       0.000

  Specific indirect 43
    OBGEST
    PRGBP
    BMI
    MAGE
    CIG0
    FHISP             -0.002       0.001      0.002      -0.005       0.000      *

  Specific indirect 44
    OBGEST
    PRGDM
    PAYER
    FEDUC
    FAGE
    FHISP              0.000       0.000      0.321       0.000       0.000

  Specific indirect 45
    OBGEST
    PRGDM
    WIC
    MEDUC
    CIG0
    FHISP              0.000       0.000      0.415      -0.001       0.001

  Specific indirect 46
    OBGEST
    PRGDM
    WIC
    MAGE
    CIG0
    FHISP              0.000       0.000      0.416       0.000       0.000

  Specific indirect 47
    OBGEST
    PRGDM
    BMI
    MEDUC
    CIG0
    FHISP              0.004       0.002      0.000       0.003       0.007      *

  Specific indirect 48
    OBGEST
    PRGDM
    BMI
    MAGE
    CIG0
    FHISP              0.001       0.000      0.000       0.001       0.002      *

  Specific indirect 49
    OBGEST
    PRECAREM
    PAYER
    FEDUC
    FAGE
    FHISP              0.000       0.000      0.000       0.000       0.000      *

  Specific indirect 50
    OBGEST
    PRECAREM
    WIC
    MEDUC
    CIG0
    FHISP              0.000       0.000      0.007       0.000       0.000      *

  Specific indirect 51
    OBGEST
    PRECAREM
    WIC
    MAGE
    CIG0
    FHISP              0.000       0.000      0.019       0.000       0.000

  Specific indirect 52
    OBGEST
    PRECAREM
    BMI
    MEDUC
    CIG0
    FHISP              0.000       0.000      0.000       0.000       0.000      *

  Specific indirect 53
    OBGEST
    PRECAREM
    BMI
    MAGE
    CIG0
    FHISP              0.000       0.000      0.000       0.000       0.000      *

  Direct
    OBGEST
    FHISP             -0.081       0.014      0.002      -0.115      -0.063      *


Effects from OTHF to OBGEST

    Total              0.034       0.010      0.000       0.016       0.055      *
    Total indirect     0.062       0.013      0.000       0.045       0.102      *

  Specific indirect 1
    OBGEST
    CIG0
    OTHF               0.009       0.007      0.041      -0.003       0.024

  Specific indirect 2
    OBGEST
    WIC
    OTHF               0.005       0.003      0.003       0.001       0.010      *

  Specific indirect 3
    OBGEST
    PRGBP
    OTHF               0.032       0.008      0.000       0.017       0.046      *

  Specific indirect 4
    OBGEST
    PRGDM
    OTHF              -0.014       0.002      0.000      -0.019      -0.010      *

  Specific indirect 5
    OBGEST
    FAGE
    OTHF               0.001       0.002      0.108      -0.001       0.007

  Specific indirect 6
    OBGEST
    PAYER
    FEDUC
    OTHF               0.001       0.004      0.032      -0.001       0.003

  Specific indirect 7
    OBGEST
    PAYER
    FAGE
    OTHF               0.000       0.001      0.032       0.000       0.001

  Specific indirect 8
    OBGEST
    MEDUC
    CIG0
    OTHF              -0.004       0.003      0.013      -0.011       0.001

  Specific indirect 9
    OBGEST
    PRGBP
    CIG0
    OTHF               0.031       0.016      0.003       0.016       0.081      *

  Specific indirect 10
    OBGEST
    PRGBP
    WIC
    OTHF               0.014       0.006      0.000       0.008       0.022      *

  Specific indirect 11
    OBGEST
    PRGBP
    FAGE
    OTHF               0.003       0.002      0.086      -0.003       0.005

  Specific indirect 12
    OBGEST
    PRGDM
    CIG0
    OTHF              -0.002       0.001      0.029      -0.004       0.000      *

  Specific indirect 13
    OBGEST
    PRGDM
    WIC
    OTHF               0.000       0.000      0.415      -0.001       0.001

  Specific indirect 14
    OBGEST
    PRGDM
    FAGE
    OTHF              -0.001       0.000      0.000      -0.001      -0.001      *

  Specific indirect 15
    OBGEST
    MAGE
    CIG0
    OTHF               0.000       0.001      0.195      -0.003       0.001

  Specific indirect 16
    OBGEST
    BMI
    CIG0
    OTHF              -0.008       0.003      0.003      -0.018      -0.006      *

  Specific indirect 17
    OBGEST
    PRECAREM
    CIG0
    OTHF              -0.001       0.000      0.003      -0.001       0.000      *

  Specific indirect 18
    OBGEST
    PRECAREM
    WIC
    OTHF               0.000       0.000      0.007       0.000       0.000      *

  Specific indirect 19
    OBGEST
    PAYER
    FEDUC
    FAGE
    OTHF               0.000       0.001      0.032       0.000       0.000

  Specific indirect 20
    OBGEST
    WIC
    MEDUC
    CIG0
    OTHF               0.002       0.001      0.006       0.000       0.003      *

  Specific indirect 21
    OBGEST
    WIC
    MAGE
    CIG0
    OTHF               0.000       0.000      0.018       0.000       0.000

  Specific indirect 22
    OBGEST
    PRGBP
    PAYER
    FEDUC
    OTHF               0.001       0.001      0.037       0.001       0.003      *

  Specific indirect 23
    OBGEST
    PRGBP
    PAYER
    FAGE
    OTHF               0.000       0.000      0.037       0.000       0.001      *

  Specific indirect 24
    OBGEST
    PRGBP
    MEDUC
    CIG0
    OTHF              -0.012       0.007      0.003      -0.033      -0.007      *

  Specific indirect 25
    OBGEST
    PRGBP
    MAGE
    CIG0
    OTHF              -0.003       0.001      0.003      -0.005      -0.002      *

  Specific indirect 26
    OBGEST
    PRGBP
    BMI
    CIG0
    OTHF              -0.003       0.004      0.006      -0.014       0.000

  Specific indirect 27
    OBGEST
    PRGDM
    PAYER
    FEDUC
    OTHF               0.000       0.001      0.321       0.000       0.001

  Specific indirect 28
    OBGEST
    PRGDM
    PAYER
    FAGE
    OTHF               0.000       0.000      0.321       0.000       0.000

  Specific indirect 29
    OBGEST
    PRGDM
    MEDUC
    CIG0
    OTHF               0.000       0.000      0.356       0.000       0.001

  Specific indirect 30
    OBGEST
    PRGDM
    MAGE
    CIG0
    OTHF              -0.001       0.000      0.003      -0.001      -0.001      *

  Specific indirect 31
    OBGEST
    PRGDM
    BMI
    CIG0
    OTHF               0.002       0.001      0.003       0.002       0.005      *

  Specific indirect 32
    OBGEST
    BMI
    MEDUC
    CIG0
    OTHF               0.003       0.002      0.003       0.002       0.008      *

  Specific indirect 33
    OBGEST
    BMI
    MAGE
    CIG0
    OTHF               0.001       0.000      0.003       0.001       0.002      *

  Specific indirect 34
    OBGEST
    PRECAREM
    PAYER
    FEDUC
    OTHF               0.000       0.000      0.000      -0.001       0.000      *

  Specific indirect 35
    OBGEST
    PRECAREM
    PAYER
    FAGE
    OTHF               0.000       0.000      0.000       0.000       0.000      *

  Specific indirect 36
    OBGEST
    PRECAREM
    MEDUC
    CIG0
    OTHF               0.000       0.000      0.020       0.000       0.000      *

  Specific indirect 37
    OBGEST
    PRECAREM
    MAGE
    CIG0
    OTHF               0.000       0.000      0.003       0.000       0.000      *

  Specific indirect 38
    OBGEST
    PRECAREM
    BMI
    CIG0
    OTHF               0.000       0.000      0.003       0.000       0.000      *

  Specific indirect 39
    OBGEST
    PRGBP
    PAYER
    FEDUC
    FAGE
    OTHF               0.000       0.000      0.037       0.000       0.000      *

  Specific indirect 40
    OBGEST
    PRGBP
    WIC
    MEDUC
    CIG0
    OTHF               0.004       0.001      0.003       0.003       0.008      *

  Specific indirect 41
    OBGEST
    PRGBP
    WIC
    MAGE
    CIG0
    OTHF               0.000       0.000      0.015       0.000       0.001

  Specific indirect 42
    OBGEST
    PRGBP
    BMI
    MEDUC
    CIG0
    OTHF               0.001       0.002      0.006       0.000       0.006

  Specific indirect 43
    OBGEST
    PRGBP
    BMI
    MAGE
    CIG0
    OTHF               0.000       0.000      0.006       0.000       0.002

  Specific indirect 44
    OBGEST
    PRGDM
    PAYER
    FEDUC
    FAGE
    OTHF               0.000       0.000      0.321       0.000       0.000

  Specific indirect 45
    OBGEST
    PRGDM
    WIC
    MEDUC
    CIG0
    OTHF               0.000       0.000      0.417       0.000       0.000

  Specific indirect 46
    OBGEST
    PRGDM
    WIC
    MAGE
    CIG0
    OTHF               0.000       0.000      0.418       0.000       0.000

  Specific indirect 47
    OBGEST
    PRGDM
    BMI
    MEDUC
    CIG0
    OTHF              -0.001       0.000      0.003      -0.002      -0.001      *

  Specific indirect 48
    OBGEST
    PRGDM
    BMI
    MAGE
    CIG0
    OTHF               0.000       0.000      0.003      -0.001       0.000      *

  Specific indirect 49
    OBGEST
    PRECAREM
    PAYER
    FEDUC
    FAGE
    OTHF               0.000       0.000      0.000       0.000       0.000      *

  Specific indirect 50
    OBGEST
    PRECAREM
    WIC
    MEDUC
    CIG0
    OTHF               0.000       0.000      0.006       0.000       0.000

  Specific indirect 51
    OBGEST
    PRECAREM
    WIC
    MAGE
    CIG0
    OTHF               0.000       0.000      0.018       0.000       0.000

  Specific indirect 52
    OBGEST
    PRECAREM
    BMI
    MEDUC
    CIG0
    OTHF               0.000       0.000      0.003       0.000       0.000      *

  Specific indirect 53
    OBGEST
    PRECAREM
    BMI
    MAGE
    CIG0
    OTHF               0.000       0.000      0.003       0.000       0.000      *

  Direct
    OBGEST
    OTHF              -0.028       0.011      0.001      -0.054      -0.007      *


Effects from SOCDEP to OBGEST

    Total             -0.093       0.014      0.005      -0.108      -0.082      *
    Total indirect     0.168       0.099      0.044      -0.030       0.354

  Specific indirect 1
    OBGEST
    PAYER
    SOCDEP            -0.008       0.008      0.044      -0.017       0.001

  Specific indirect 2
    OBGEST
    MEDUC
    SOCDEP             0.105       0.048      0.013       0.011       0.194      *

  Specific indirect 3
    OBGEST
    CIG0
    SOCDEP             0.031       0.024      0.041      -0.010       0.069

  Specific indirect 4
    OBGEST
    WIC
    SOCDEP             0.102       0.041      0.006       0.023       0.178      *

  Specific indirect 5
    OBGEST
    PRGBP
    SOCDEP            -0.677       0.125      0.004      -0.866      -0.498      *

  Specific indirect 6
    OBGEST
    PRGDM
    SOCDEP            -0.002       0.016      0.456      -0.028       0.035

  Specific indirect 7
    OBGEST
    FAGE
    SOCDEP            -0.002       0.004      0.109      -0.012       0.002

  Specific indirect 8
    OBGEST
    MAGE
    SOCDEP             0.009       0.015      0.197      -0.017       0.048

  Specific indirect 9
    OBGEST
    MHT
    SOCDEP            -0.007       0.001      0.005      -0.008      -0.006      *

  Specific indirect 10
    OBGEST
    BMI
    SOCDEP             0.167       0.028      0.004       0.125       0.210      *

  Specific indirect 11
    OBGEST
    PRECAREM
    SOCDEP             0.002       0.003      0.045      -0.001       0.008

  Specific indirect 12
    OBGEST
    PAYER
    FEDUC
    SOCDEP            -0.002       0.006      0.037      -0.005       0.001

  Specific indirect 13
    OBGEST
    PAYER
    FAGE
    SOCDEP            -0.001       0.002      0.037      -0.001       0.000

  Specific indirect 14
    OBGEST
    MEDUC
    CIG0
    SOCDEP            -0.015       0.009      0.013      -0.031       0.000      *

  Specific indirect 15
    OBGEST
    WIC
    MEDUC
    SOCDEP            -0.039       0.016      0.006      -0.069      -0.009      *

  Specific indirect 16
    OBGEST
    WIC
    MAGE
    SOCDEP            -0.002       0.001      0.018      -0.004       0.000

  Specific indirect 17
    OBGEST
    PRGBP
    PAYER
    SOCDEP            -0.013       0.004      0.028      -0.024      -0.006      *

  Specific indirect 18
    OBGEST
    PRGBP
    MEDUC
    SOCDEP             0.320       0.078      0.004       0.220       0.432      *

  Specific indirect 19
    OBGEST
    PRGBP
    CIG0
    SOCDEP             0.110       0.041      0.004       0.069       0.187      *

  Specific indirect 20
    OBGEST
    PRGBP
    WIC
    SOCDEP             0.273       0.047      0.004       0.213       0.344      *

  Specific indirect 21
    OBGEST
    PRGBP
    FAGE
    SOCDEP            -0.007       0.005      0.086      -0.010       0.006

  Specific indirect 22
    OBGEST
    PRGBP
    MAGE
    SOCDEP             0.075       0.014      0.004       0.055       0.095      *

  Specific indirect 23
    OBGEST
    PRGBP
    MHT
    SOCDEP             0.002       0.000      0.005       0.001       0.002      *

  Specific indirect 24
    OBGEST
    PRGBP
    BMI
    SOCDEP             0.055       0.039      0.006       0.004       0.147      *

  Specific indirect 25
    OBGEST
    PRGDM
    PAYER
    SOCDEP             0.000       0.001      0.331      -0.002       0.001

  Specific indirect 26
    OBGEST
    PRGDM
    MEDUC
    SOCDEP            -0.003       0.010      0.355      -0.021       0.011

  Specific indirect 27
    OBGEST
    PRGDM
    CIG0
    SOCDEP            -0.007       0.004      0.029      -0.014       0.000

  Specific indirect 28
    OBGEST
    PRGDM
    WIC
    SOCDEP            -0.001       0.007      0.417      -0.017       0.009

  Specific indirect 29
    OBGEST
    PRGDM
    FAGE
    SOCDEP             0.002       0.000      0.005       0.001       0.003      *

  Specific indirect 30
    OBGEST
    PRGDM
    MAGE
    SOCDEP             0.023       0.004      0.004       0.020       0.027      *

  Specific indirect 31
    OBGEST
    PRGDM
    MHT
    SOCDEP            -0.002       0.000      0.005      -0.002      -0.002      *

  Specific indirect 32
    OBGEST
    PRGDM
    BMI
    SOCDEP            -0.047       0.009      0.004      -0.058      -0.039      *

  Specific indirect 33
    OBGEST
    MAGE
    CIG0
    SOCDEP            -0.001       0.002      0.197      -0.007       0.002

  Specific indirect 34
    OBGEST
    BMI
    MEDUC
    SOCDEP            -0.090       0.016      0.004      -0.116      -0.067      *

  Specific indirect 35
    OBGEST
    BMI
    CIG0
    SOCDEP            -0.030       0.008      0.004      -0.044      -0.022      *

  Specific indirect 36
    OBGEST
    BMI
    MAGE
    SOCDEP            -0.033       0.006      0.004      -0.041      -0.025      *

  Specific indirect 37
    OBGEST
    PRECAREM
    PAYER
    SOCDEP             0.004       0.001      0.012       0.003       0.005      *

  Specific indirect 38
    OBGEST
    PRECAREM
    MEDUC
    SOCDEP             0.004       0.001      0.020       0.001       0.005      *

  Specific indirect 39
    OBGEST
    PRECAREM
    CIG0
    SOCDEP            -0.002       0.001      0.004      -0.003      -0.002      *

  Specific indirect 40
    OBGEST
    PRECAREM
    WIC
    SOCDEP            -0.001       0.001      0.010      -0.003       0.000      *

  Specific indirect 41
    OBGEST
    PRECAREM
    MAGE
    SOCDEP             0.001       0.000      0.004       0.001       0.002      *

  Specific indirect 42
    OBGEST
    PRECAREM
    BMI
    SOCDEP            -0.002       0.001      0.004      -0.004      -0.001      *

  Specific indirect 43
    OBGEST
    PAYER
    FEDUC
    FAGE
    SOCDEP             0.000       0.001      0.037       0.000       0.000

  Specific indirect 44
    OBGEST
    WIC
    MEDUC
    CIG0
    SOCDEP             0.005       0.004      0.006       0.001       0.009      *

  Specific indirect 45
    OBGEST
    WIC
    MAGE
    CIG0
    SOCDEP             0.000       0.001      0.018       0.000       0.001

  Specific indirect 46
    OBGEST
    PRGBP
    PAYER
    FEDUC
    SOCDEP            -0.003       0.002      0.035      -0.006      -0.001      *

  Specific indirect 47
    OBGEST
    PRGBP
    PAYER
    FAGE
    SOCDEP            -0.001       0.001      0.035      -0.002       0.000      *

  Specific indirect 48
    OBGEST
    PRGBP
    MEDUC
    CIG0
    SOCDEP            -0.044       0.026      0.004      -0.073      -0.027      *

  Specific indirect 49
    OBGEST
    PRGBP
    WIC
    MEDUC
    SOCDEP            -0.104       0.021      0.004      -0.133      -0.083      *

  Specific indirect 50
    OBGEST
    PRGBP
    WIC
    MAGE
    SOCDEP            -0.004       0.003      0.015      -0.013       0.001

  Specific indirect 51
    OBGEST
    PRGBP
    MAGE
    CIG0
    SOCDEP            -0.011       0.004      0.004      -0.014      -0.008      *

  Specific indirect 52
    OBGEST
    PRGBP
    BMI
    MEDUC
    SOCDEP            -0.030       0.023      0.006      -0.081       0.000      *

  Specific indirect 53
    OBGEST
    PRGBP
    BMI
    CIG0
    SOCDEP            -0.010       0.011      0.006      -0.033       0.000

  Specific indirect 54
    OBGEST
    PRGBP
    BMI
    MAGE
    SOCDEP            -0.011       0.007      0.006      -0.025      -0.001      *

  Specific indirect 55
    OBGEST
    PRGDM
    PAYER
    FEDUC
    SOCDEP             0.000       0.001      0.324      -0.001       0.000

  Specific indirect 56
    OBGEST
    PRGDM
    PAYER
    FAGE
    SOCDEP             0.000       0.000      0.324       0.000       0.000

  Specific indirect 57
    OBGEST
    PRGDM
    MEDUC
    CIG0
    SOCDEP             0.000       0.003      0.355      -0.001       0.003

  Specific indirect 58
    OBGEST
    PRGDM
    WIC
    MEDUC
    SOCDEP             0.001       0.003      0.417      -0.004       0.007

  Specific indirect 59
    OBGEST
    PRGDM
    WIC
    MAGE
    SOCDEP             0.000       0.000      0.419       0.000       0.000

  Specific indirect 60
    OBGEST
    PRGDM
    MAGE
    CIG0
    SOCDEP            -0.003       0.001      0.004      -0.004      -0.003      *

  Specific indirect 61
    OBGEST
    PRGDM
    BMI
    MEDUC
    SOCDEP             0.026       0.005      0.004       0.021       0.032      *

  Specific indirect 62
    OBGEST
    PRGDM
    BMI
    CIG0
    SOCDEP             0.009       0.005      0.004       0.007       0.011      *

  Specific indirect 63
    OBGEST
    PRGDM
    BMI
    MAGE
    SOCDEP             0.009       0.001      0.004       0.008       0.011      *

  Specific indirect 64
    OBGEST
    BMI
    MEDUC
    CIG0
    SOCDEP             0.012       0.004      0.004       0.009       0.019      *

  Specific indirect 65
    OBGEST
    BMI
    MAGE
    CIG0
    SOCDEP             0.005       0.001      0.004       0.004       0.006      *

  Specific indirect 66
    OBGEST
    PRECAREM
    PAYER
    FEDUC
    SOCDEP             0.001       0.000      0.005       0.001       0.001      *

  Specific indirect 67
    OBGEST
    PRECAREM
    PAYER
    FAGE
    SOCDEP             0.000       0.000      0.005       0.000       0.000      *

  Specific indirect 68
    OBGEST
    PRECAREM
    MEDUC
    CIG0
    SOCDEP            -0.001       0.000      0.020      -0.001       0.000      *

  Specific indirect 69
    OBGEST
    PRECAREM
    WIC
    MEDUC
    SOCDEP             0.000       0.000      0.010       0.000       0.001      *

  Specific indirect 70
    OBGEST
    PRECAREM
    WIC
    MAGE
    SOCDEP             0.000       0.000      0.021       0.000       0.000

  Specific indirect 71
    OBGEST
    PRECAREM
    MAGE
    CIG0
    SOCDEP             0.000       0.000      0.004       0.000       0.000      *

  Specific indirect 72
    OBGEST
    PRECAREM
    BMI
    MEDUC
    SOCDEP             0.001       0.000      0.004       0.001       0.002      *

  Specific indirect 73
    OBGEST
    PRECAREM
    BMI
    CIG0
    SOCDEP             0.000       0.000      0.004       0.000       0.001      *

  Specific indirect 74
    OBGEST
    PRECAREM
    BMI
    MAGE
    SOCDEP             0.000       0.000      0.004       0.000       0.001      *

  Specific indirect 75
    OBGEST
    PRGBP
    PAYER
    FEDUC
    FAGE
    SOCDEP             0.000       0.000      0.035       0.000       0.000      *

  Specific indirect 76
    OBGEST
    PRGBP
    WIC
    MEDUC
    CIG0
    SOCDEP             0.015       0.007      0.004       0.011       0.020      *

  Specific indirect 77
    OBGEST
    PRGBP
    WIC
    MAGE
    CIG0
    SOCDEP             0.001       0.001      0.015       0.000       0.002

  Specific indirect 78
    OBGEST
    PRGBP
    BMI
    MEDUC
    CIG0
    SOCDEP             0.004       0.005      0.006       0.000       0.014

  Specific indirect 79
    OBGEST
    PRGBP
    BMI
    MAGE
    CIG0
    SOCDEP             0.002       0.001      0.006       0.000       0.004      *

  Specific indirect 80
    OBGEST
    PRGDM
    PAYER
    FEDUC
    FAGE
    SOCDEP             0.000       0.000      0.324       0.000       0.000

  Specific indirect 81
    OBGEST
    PRGDM
    WIC
    MEDUC
    CIG0
    SOCDEP             0.000       0.001      0.417      -0.001       0.001

  Specific indirect 82
    OBGEST
    PRGDM
    WIC
    MAGE
    CIG0
    SOCDEP             0.000       0.000      0.418       0.000       0.000

  Specific indirect 83
    OBGEST
    PRGDM
    BMI
    MEDUC
    CIG0
    SOCDEP            -0.004       0.002      0.004      -0.005      -0.003      *

  Specific indirect 84
    OBGEST
    PRGDM
    BMI
    MAGE
    CIG0
    SOCDEP            -0.001       0.000      0.004      -0.002      -0.001      *

  Specific indirect 85
    OBGEST
    PRECAREM
    PAYER
    FEDUC
    FAGE
    SOCDEP             0.000       0.000      0.005       0.000       0.000      *

  Specific indirect 86
    OBGEST
    PRECAREM
    WIC
    MEDUC
    CIG0
    SOCDEP             0.000       0.000      0.010       0.000       0.000      *

  Specific indirect 87
    OBGEST
    PRECAREM
    WIC
    MAGE
    CIG0
    SOCDEP             0.000       0.000      0.021       0.000       0.000

  Specific indirect 88
    OBGEST
    PRECAREM
    BMI
    MEDUC
    CIG0
    SOCDEP             0.000       0.000      0.004       0.000       0.000      *

  Specific indirect 89
    OBGEST
    PRECAREM
    BMI
    MAGE
    CIG0
    SOCDEP             0.000       0.000      0.004       0.000       0.000      *

  Direct
    OBGEST
    SOCDEP            -0.260       0.104      0.006      -0.444      -0.053      *


Effects from CIG0 to OBGEST

    Total              0.071       0.027      0.000       0.044       0.152      *
    Total indirect     0.038       0.022      0.008       0.008       0.087      *

  Specific indirect 1
    OBGEST
    MEDUC
    CIG0              -0.016       0.011      0.010      -0.038       0.001

  Specific indirect 2
    OBGEST
    PRGBP
    CIG0               0.124       0.050      0.000       0.075       0.263      *

  Specific indirect 3
    OBGEST
    PRGDM
    CIG0              -0.008       0.004      0.026      -0.016       0.000      *

  Specific indirect 4
    OBGEST
    MAGE
    CIG0              -0.001       0.003      0.197      -0.011       0.003

  Specific indirect 5
    OBGEST
    BMI
    CIG0              -0.034       0.011      0.000      -0.060      -0.023      *

  Specific indirect 6
    OBGEST
    PRECAREM
    CIG0              -0.003       0.001      0.000      -0.004      -0.002      *

  Specific indirect 7
    OBGEST
    WIC
    MEDUC
    CIG0               0.006       0.002      0.003       0.001       0.011      *

  Specific indirect 8
    OBGEST
    WIC
    MAGE
    CIG0               0.000       0.000      0.014       0.000       0.001

  Specific indirect 9
    OBGEST
    PRGBP
    MEDUC
    CIG0              -0.049       0.027      0.000      -0.107      -0.030      *

  Specific indirect 10
    OBGEST
    PRGBP
    MAGE
    CIG0              -0.012       0.002      0.000      -0.016      -0.008      *

  Specific indirect 11
    OBGEST
    PRGBP
    BMI
    CIG0              -0.011       0.014      0.002      -0.045       0.001

  Specific indirect 12
    OBGEST
    PRGDM
    MEDUC
    CIG0               0.000       0.002      0.353      -0.002       0.003

  Specific indirect 13
    OBGEST
    PRGDM
    MAGE
    CIG0              -0.004       0.001      0.000      -0.005      -0.003      *

  Specific indirect 14
    OBGEST
    PRGDM
    BMI
    CIG0               0.010       0.004      0.000       0.007       0.015      *

  Specific indirect 15
    OBGEST
    BMI
    MEDUC
    CIG0               0.014       0.005      0.000       0.009       0.027      *

  Specific indirect 16
    OBGEST
    BMI
    MAGE
    CIG0               0.005       0.001      0.000       0.004       0.007      *

  Specific indirect 17
    OBGEST
    PRECAREM
    MEDUC
    CIG0              -0.001       0.000      0.016      -0.001       0.000      *

  Specific indirect 18
    OBGEST
    PRECAREM
    MAGE
    CIG0               0.000       0.000      0.000       0.000       0.000      *

  Specific indirect 19
    OBGEST
    PRECAREM
    BMI
    CIG0               0.000       0.000      0.000       0.000       0.001      *

  Specific indirect 20
    OBGEST
    PRGBP
    WIC
    MEDUC
    CIG0               0.016       0.004      0.000       0.012       0.024      *

  Specific indirect 21
    OBGEST
    PRGBP
    WIC
    MAGE
    CIG0               0.001       0.001      0.011       0.000       0.003

  Specific indirect 22
    OBGEST
    PRGBP
    BMI
    MEDUC
    CIG0               0.005       0.007      0.002       0.000       0.020

  Specific indirect 23
    OBGEST
    PRGBP
    BMI
    MAGE
    CIG0               0.002       0.001      0.002       0.000       0.005

  Specific indirect 24
    OBGEST
    PRGDM
    WIC
    MEDUC
    CIG0               0.000       0.000      0.415      -0.001       0.001

  Specific indirect 25
    OBGEST
    PRGDM
    WIC
    MAGE
    CIG0               0.000       0.000      0.416       0.000       0.000

  Specific indirect 26
    OBGEST
    PRGDM
    BMI
    MEDUC
    CIG0              -0.004       0.002      0.000      -0.007      -0.003      *

  Specific indirect 27
    OBGEST
    PRGDM
    BMI
    MAGE
    CIG0              -0.002       0.000      0.000      -0.002      -0.001      *

  Specific indirect 28
    OBGEST
    PRECAREM
    WIC
    MEDUC
    CIG0               0.000       0.000      0.007       0.000       0.000      *

  Specific indirect 29
    OBGEST
    PRECAREM
    WIC
    MAGE
    CIG0               0.000       0.000      0.019       0.000       0.000

  Specific indirect 30
    OBGEST
    PRECAREM
    BMI
    MEDUC
    CIG0               0.000       0.000      0.000       0.000       0.000      *

  Specific indirect 31
    OBGEST
    PRECAREM
    BMI
    MAGE
    CIG0               0.000       0.000      0.000       0.000       0.000      *

  Direct
    OBGEST
    CIG0               0.035       0.028      0.037      -0.013       0.085


Effects from MAGE to OBGEST

    Total             -0.084       0.011      0.000      -0.107      -0.068      *
    Total indirect    -0.072       0.016      0.002      -0.103      -0.039      *

  Specific indirect 1
    OBGEST
    WIC
    MAGE               0.002       0.002      0.014       0.000       0.006

  Specific indirect 2
    OBGEST
    PRGBP
    MAGE              -0.092       0.013      0.000      -0.114      -0.069      *

  Specific indirect 3
    OBGEST
    PRGDM
    MAGE              -0.029       0.002      0.000      -0.032      -0.024      *

  Specific indirect 4
    OBGEST
    BMI
    MAGE               0.040       0.006      0.000       0.030       0.051      *

  Specific indirect 5
    OBGEST
    PRECAREM
    MAGE              -0.002       0.000      0.000      -0.002      -0.001      *

  Specific indirect 6
    OBGEST
    PRGBP
    WIC
    MAGE               0.005       0.005      0.011      -0.001       0.018

  Specific indirect 7
    OBGEST
    PRGBP
    BMI
    MAGE               0.013       0.009      0.002       0.001       0.033      *

  Specific indirect 8
    OBGEST
    PRGDM
    WIC
    MAGE               0.000       0.000      0.416       0.000       0.000

  Specific indirect 9
    OBGEST
    PRGDM
    BMI
    MAGE              -0.011       0.001      0.000      -0.014      -0.009      *

  Specific indirect 10
    OBGEST
    PRECAREM
    WIC
    MAGE               0.000       0.000      0.019       0.000       0.000

  Specific indirect 11
    OBGEST
    PRECAREM
    BMI
    MAGE               0.000       0.000      0.000      -0.001       0.000      *

  Direct
    OBGEST
    MAGE              -0.011       0.021      0.197      -0.064       0.022


Effects from FAGE to OBGEST

    Total              0.013       0.003      0.000       0.008       0.017      *
    Total indirect     0.010       0.007      0.077      -0.011       0.015

  Specific indirect 1
    OBGEST
    PAYER
    FAGE               0.001       0.003      0.032      -0.001       0.002

  Specific indirect 2
    OBGEST
    PRGBP
    FAGE               0.011       0.008      0.086      -0.010       0.016

  Specific indirect 3
    OBGEST
    PRGDM
    FAGE              -0.003       0.001      0.000      -0.004      -0.002      *

  Specific indirect 4
    OBGEST
    PAYER
    FEDUC
    FAGE               0.000       0.003      0.032       0.000       0.000

  Specific indirect 5
    OBGEST
    PRGBP
    PAYER
    FAGE               0.001       0.001      0.037       0.001       0.003      *

  Specific indirect 6
    OBGEST
    PRGDM
    PAYER
    FAGE               0.000       0.000      0.321       0.000       0.000

  Specific indirect 7
    OBGEST
    PRECAREM
    PAYER
    FAGE               0.000       0.000      0.000      -0.001       0.000      *

  Specific indirect 8
    OBGEST
    PRGBP
    PAYER
    FEDUC
    FAGE               0.000       0.001      0.037       0.000       0.000      *

  Specific indirect 9
    OBGEST
    PRGDM
    PAYER
    FEDUC
    FAGE               0.000       0.000      0.321       0.000       0.000

  Specific indirect 10
    OBGEST
    PRECAREM
    PAYER
    FEDUC
    FAGE               0.000       0.000      0.000       0.000       0.000      *

  Direct
    OBGEST
    FAGE               0.003       0.006      0.108      -0.003       0.020


Effects from MEDUC to OBGEST

    Total             -0.087       0.023      0.000      -0.149      -0.061      *
    Total indirect    -0.041       0.025      0.024      -0.087       0.004

  Specific indirect 1
    OBGEST
    WIC
    MEDUC              0.019       0.008      0.003       0.004       0.034      *

  Specific indirect 2
    OBGEST
    PRGBP
    MEDUC             -0.156       0.030      0.000      -0.216      -0.108      *

  Specific indirect 3
    OBGEST
    PRGDM
    MEDUC              0.001       0.004      0.353      -0.005       0.010

  Specific indirect 4
    OBGEST
    BMI
    MEDUC              0.044       0.007      0.000       0.032       0.058      *

  Specific indirect 5
    OBGEST
    PRECAREM
    MEDUC             -0.002       0.001      0.016      -0.003       0.000      *

  Specific indirect 6
    OBGEST
    PRGBP
    WIC
    MEDUC              0.051       0.007      0.000       0.041       0.064      *

  Specific indirect 7
    OBGEST
    PRGBP
    BMI
    MEDUC              0.014       0.011      0.002       0.000       0.041

  Specific indirect 8
    OBGEST
    PRGDM
    WIC
    MEDUC              0.000       0.001      0.415      -0.003       0.002

  Specific indirect 9
    OBGEST
    PRGDM
    BMI
    MEDUC             -0.013       0.002      0.000      -0.015      -0.010      *

  Specific indirect 10
    OBGEST
    PRECAREM
    WIC
    MEDUC              0.000       0.000      0.007      -0.001       0.000      *

  Specific indirect 11
    OBGEST
    PRECAREM
    BMI
    MEDUC              0.000       0.000      0.000      -0.001       0.000      *

  Direct
    OBGEST
    MEDUC             -0.051       0.023      0.010      -0.095      -0.004      *


Effects from FEDUC to OBGEST

    Total              0.004       0.006      0.000       0.001       0.008      *
    Total indirect     0.004       0.006      0.000       0.001       0.008      *

  Specific indirect 1
    OBGEST
    PAYER
    FEDUC              0.002       0.008      0.032      -0.001       0.005

  Specific indirect 2
    OBGEST
    PRGBP
    PAYER
    FEDUC              0.003       0.003      0.037       0.001       0.006      *

  Specific indirect 3
    OBGEST
    PRGDM
    PAYER
    FEDUC              0.000       0.001      0.321       0.000       0.001

  Specific indirect 4
    OBGEST
    PRECAREM
    PAYER
    FEDUC             -0.001       0.000      0.000      -0.001      -0.001      *


Effects from MHT to OBGEST

    Total              0.067       0.004      0.000       0.060       0.073      *
    Total indirect     0.003       0.003      0.099      -0.002       0.008

  Specific indirect 1
    OBGEST
    PRGBP
    MHT               -0.017       0.003      0.000      -0.022      -0.012      *

  Specific indirect 2
    OBGEST
    PRGDM
    MHT                0.020       0.001      0.000       0.018       0.022      *

  Direct
    OBGEST
    MHT                0.064       0.003      0.000       0.058       0.070      *


Effects from BMI to OBGEST

    Total              0.129       0.033      0.000       0.086       0.219      *
    Total indirect     0.004       0.028      0.443      -0.034       0.071

  Specific indirect 1
    OBGEST
    PRGBP
    BMI                0.042       0.029      0.002       0.002       0.113      *

  Specific indirect 2
    OBGEST
    PRGDM
    BMI               -0.036       0.004      0.000      -0.044      -0.031      *

  Specific indirect 3
    OBGEST
    PRECAREM
    BMI               -0.001       0.001      0.000      -0.003      -0.001      *

  Direct
    OBGEST
    BMI                0.128       0.017      0.000       0.095       0.161      *


Effects from PAYER to OBGEST

    Total              0.024       0.009      0.000       0.010       0.040      *
    Total indirect     0.013       0.007      0.036       0.003       0.030      *

  Specific indirect 1
    OBGEST
    PRGBP
    PAYER              0.018       0.009      0.037       0.009       0.036      *

  Specific indirect 2
    OBGEST
    PRGDM
    PAYER              0.001       0.002      0.321      -0.003       0.005

  Specific indirect 3
    OBGEST
    PRECAREM
    PAYER             -0.006       0.000      0.000      -0.006      -0.005      *

  Direct
    OBGEST
    PAYER              0.011       0.013      0.032      -0.006       0.026


Effects from WIC to OBGEST

    Total              0.189       0.027      0.000       0.151       0.257      *
    Total indirect     0.139       0.024      0.000       0.104       0.192      *

  Specific indirect 1
    OBGEST
    PRGBP
    WIC                0.141       0.024      0.000       0.104       0.192      *

  Specific indirect 2
    OBGEST
    PRGDM
    WIC               -0.001       0.004      0.415      -0.008       0.005

  Specific indirect 3
    OBGEST
    PRECAREM
    WIC               -0.001       0.001      0.007      -0.002       0.000      *

  Direct
    OBGEST
    WIC                0.053       0.019      0.003       0.014       0.088      *


Effects from PRECAREM to OBGEST

    Total              0.048       0.002      0.000       0.045       0.054      *
    Total indirect     0.000       0.000      0.000       0.000       0.000

  Direct
    OBGEST
    PRECAREM           0.048       0.002      0.000       0.045       0.054      *


Effects from AFRAMM to PRECAREM via SOCDEP

    Sum of indirect    0.000       0.000      0.000       0.000       0.000


Effects from MHISP to PRECAREM via SOCDEP

    Sum of indirect    0.000       0.000      0.000       0.000       0.000


Effects from OTHM to PRECAREM via SOCDEP

    Sum of indirect    0.000       0.000      0.000       0.000       0.000


Effects from AFRAMF to PRECAREM via SOCDEP

    Sum of indirect    0.000       0.000      0.000       0.000       0.000


Effects from FHISP to PRECAREM via SOCDEP

    Sum of indirect    0.000       0.000      0.000       0.000       0.000


Effects from OTHF to PRECAREM via SOCDEP

    Sum of indirect    0.000       0.000      0.000       0.000       0.000


Effects from CIG0 to PRECAREM via SOCDEP

    Sum of indirect    0.000       0.000      0.000       0.000       0.000


Effects from MEDUC to PRECAREM via SOCDEP

    Sum of indirect    0.000       0.000      0.000       0.000       0.000


Effects from FEDUC to PRECAREM via SOCDEP

    Sum of indirect    0.000       0.000      0.000       0.000       0.000


Effects from FAGE to PRECAREM via SOCDEP

    Sum of indirect    0.000       0.000      0.000       0.000       0.000


Effects from MHT to PRECAREM via SOCDEP

    Sum of indirect    0.000       0.000      0.000       0.000       0.000


Effects from BMI to PRECAREM via SOCDEP

    Sum of indirect    0.000       0.000      0.000       0.000       0.000


Effects from AFRAMM to PRGBP via SOCDEP

    Sum of indirect    0.000       0.000      0.000       0.000       0.000


Effects from MHISP to PRGBP via SOCDEP

    Sum of indirect    0.000       0.000      0.000       0.000       0.000


Effects from OTHM to PRGBP via SOCDEP

    Sum of indirect    0.000       0.000      0.000       0.000       0.000


Effects from AFRAMF to PRGBP via SOCDEP

    Sum of indirect    0.000       0.000      0.000       0.000       0.000


Effects from FHISP to PRGBP via SOCDEP

    Sum of indirect    0.000       0.000      0.000       0.000       0.000


Effects from OTHF to PRGBP via SOCDEP

    Sum of indirect    0.000       0.000      0.000       0.000       0.000


Effects from CIG0 to PRGBP via SOCDEP

    Sum of indirect    0.000       0.000      0.000       0.000       0.000


Effects from MEDUC to PRGBP via SOCDEP

    Sum of indirect    0.000       0.000      0.000       0.000       0.000


Effects from FEDUC to PRGBP via SOCDEP

    Sum of indirect    0.000       0.000      0.000       0.000       0.000


Effects from FAGE to PRGBP via SOCDEP

    Sum of indirect    0.000       0.000      0.000       0.000       0.000


Effects from MHT to PRGBP via SOCDEP

    Sum of indirect    0.000       0.000      0.000       0.000       0.000


Effects from BMI to PRGBP via SOCDEP

    Sum of indirect    0.000       0.000      0.000       0.000       0.000


Effects from AFRAMM to PRGDM via SOCDEP

    Sum of indirect    0.000       0.000      0.000       0.000       0.000


Effects from MHISP to PRGDM via SOCDEP

    Sum of indirect    0.000       0.000      0.000       0.000       0.000


Effects from OTHM to PRGDM via SOCDEP

    Sum of indirect    0.000       0.000      0.000       0.000       0.000


Effects from AFRAMF to PRGDM via SOCDEP

    Sum of indirect    0.000       0.000      0.000       0.000       0.000


Effects from FHISP to PRGDM via SOCDEP

    Sum of indirect    0.000       0.000      0.000       0.000       0.000


Effects from OTHF to PRGDM via SOCDEP

    Sum of indirect    0.000       0.000      0.000       0.000       0.000


Effects from CIG0 to PRGDM via SOCDEP

    Sum of indirect    0.000       0.000      0.000       0.000       0.000


Effects from MEDUC to PRGDM via SOCDEP

    Sum of indirect    0.000       0.000      0.000       0.000       0.000


Effects from FEDUC to PRGDM via SOCDEP

    Sum of indirect    0.000       0.000      0.000       0.000       0.000


Effects from FAGE to PRGDM via SOCDEP

    Sum of indirect    0.000       0.000      0.000       0.000       0.000


Effects from MHT to PRGDM via SOCDEP

    Sum of indirect    0.000       0.000      0.000       0.000       0.000


Effects from BMI to PRGDM via SOCDEP

    Sum of indirect    0.000       0.000      0.000       0.000       0.000


Effects from AFRAMM to BWT via SOCDEP

    Sum of indirect    0.000       0.000      0.000       0.000       0.000


Effects from MHISP to BWT via SOCDEP

    Sum of indirect    0.000       0.000      0.000       0.000       0.000


Effects from OTHM to BWT via SOCDEP

    Sum of indirect    0.000       0.000      0.000       0.000       0.000


Effects from AFRAMF to BWT via SOCDEP

    Sum of indirect    0.000       0.000      0.000       0.000       0.000


Effects from FHISP to BWT via SOCDEP

    Sum of indirect    0.000       0.000      0.000       0.000       0.000


Effects from OTHF to BWT via SOCDEP

    Sum of indirect    0.000       0.000      0.000       0.000       0.000


Effects from CIG0 to BWT via SOCDEP

    Sum of indirect    0.000       0.000      0.000       0.000       0.000


Effects from MEDUC to BWT via SOCDEP

    Sum of indirect    0.000       0.000      0.000       0.000       0.000


Effects from FEDUC to BWT via SOCDEP

    Sum of indirect    0.000       0.000      0.000       0.000       0.000


Effects from FAGE to BWT via SOCDEP

    Sum of indirect    0.000       0.000      0.000       0.000       0.000


Effects from MHT to BWT via SOCDEP

    Sum of indirect    0.000       0.000      0.000       0.000       0.000


Effects from BMI to BWT via SOCDEP

    Sum of indirect    0.000       0.000      0.000       0.000       0.000


Effects from AFRAMM to OBGEST via SOCDEP

    Sum of indirect    0.000       0.000      0.000       0.000       0.000


Effects from MHISP to OBGEST via SOCDEP

    Sum of indirect    0.000       0.000      0.000       0.000       0.000


Effects from OTHM to OBGEST via SOCDEP

    Sum of indirect    0.000       0.000      0.000       0.000       0.000


Effects from AFRAMF to OBGEST via SOCDEP

    Sum of indirect    0.000       0.000      0.000       0.000       0.000


Effects from FHISP to OBGEST via SOCDEP

    Sum of indirect    0.000       0.000      0.000       0.000       0.000


Effects from OTHF to OBGEST via SOCDEP

    Sum of indirect    0.000       0.000      0.000       0.000       0.000


Effects from CIG0 to OBGEST via SOCDEP

    Sum of indirect    0.000       0.000      0.000       0.000       0.000


Effects from MEDUC to OBGEST via SOCDEP

    Sum of indirect    0.000       0.000      0.000       0.000       0.000


Effects from FEDUC to OBGEST via SOCDEP

    Sum of indirect    0.000       0.000      0.000       0.000       0.000


Effects from FAGE to OBGEST via SOCDEP

    Sum of indirect    0.000       0.000      0.000       0.000       0.000


Effects from MHT to OBGEST via SOCDEP

    Sum of indirect    0.000       0.000      0.000       0.000       0.000


Effects from BMI to OBGEST via SOCDEP

    Sum of indirect    0.000       0.000      0.000       0.000       0.000


STANDARDIZED TOTAL, TOTAL INDIRECT, SPECIFIC INDIRECT, AND DIRECT EFFECTS


STDYX Standardization

                                Posterior  One-Tailed         95% C.I.
                    Estimate       S.D.      P-Value   Lower 2.5%  Upper 2.5%  Significance

Effects from AFRAMM to SOCDEP

    Total              0.000       0.000      0.000       0.000       0.000
    Total indirect     0.000       0.000      0.000       0.000       0.000


Effects from MHISP to SOCDEP

    Total              0.000       0.000      0.000       0.000       0.000
    Total indirect     0.000       0.000      0.000       0.000       0.000


Effects from OTHM to SOCDEP

    Total              0.000       0.000      0.000       0.000       0.000
    Total indirect     0.000       0.000      0.000       0.000       0.000


Effects from AFRAMF to SOCDEP

    Total              0.000       0.000      0.000       0.000       0.000
    Total indirect     0.000       0.000      0.000       0.000       0.000


Effects from FHISP to SOCDEP

    Total              0.000       0.000      0.000       0.000       0.000
    Total indirect     0.000       0.000      0.000       0.000       0.000


Effects from OTHF to SOCDEP

    Total              0.000       0.000      0.000       0.000       0.000
    Total indirect     0.000       0.000      0.000       0.000       0.000


Effects from AFRAMM to CIG0

    Total             -0.066       0.028      0.000      -0.144      -0.053      *
    Total indirect     0.000       0.000      0.000       0.000       0.000

  Direct
    CIG0
    AFRAMM            -0.066       0.028      0.000      -0.144      -0.053      *


Effects from MHISP to CIG0

    Total             -0.110       0.052      0.000      -0.266      -0.098      *
    Total indirect     0.000       0.000      0.000       0.000       0.000

  Direct
    CIG0
    MHISP             -0.110       0.052      0.000      -0.266      -0.098      *


Effects from OTHM to CIG0

    Total             -0.226       0.013      0.000      -0.236      -0.207      *
    Total indirect     0.000       0.000      0.000       0.000       0.000

  Direct
    CIG0
    OTHM              -0.226       0.013      0.000      -0.236      -0.207      *


Effects from AFRAMF to CIG0

    Total             -0.150       0.011      0.000      -0.182      -0.141      *
    Total indirect     0.000       0.000      0.000       0.000       0.000

  Direct
    CIG0
    AFRAMF            -0.150       0.011      0.000      -0.182      -0.141      *


Effects from FHISP to CIG0

    Total             -0.248       0.011      0.000      -0.280      -0.240      *
    Total indirect     0.000       0.000      0.000       0.000       0.000

  Direct
    CIG0
    FHISP             -0.248       0.011      0.000      -0.280      -0.240      *


Effects from OTHF to CIG0

    Total              0.051       0.007      0.003       0.043       0.070      *
    Total indirect     0.000       0.000      0.000       0.000       0.000

  Direct
    CIG0
    OTHF               0.051       0.007      0.003       0.043       0.070      *


Effects from AFRAMM to MEDUC

    Total             -0.035       0.006      0.007      -0.039      -0.022      *
    Total indirect    -0.014       0.016      0.000      -0.053      -0.011      *

  Specific indirect 1
    MEDUC
    CIG0
    AFRAMM            -0.014       0.016      0.000      -0.053      -0.011      *

  Direct
    MEDUC
    AFRAMM            -0.021       0.020      0.133      -0.027       0.024


Effects from MHISP to MEDUC

    Total             -0.090       0.007      0.000      -0.095      -0.075      *
    Total indirect    -0.024       0.030      0.000      -0.100      -0.020      *

  Specific indirect 1
    MEDUC
    CIG0
    MHISP             -0.024       0.030      0.000      -0.100      -0.020      *

  Direct
    MEDUC
    MHISP             -0.066       0.032      0.062      -0.074       0.008


Effects from OTHM to MEDUC

    Total              0.054       0.005      0.000       0.049       0.063      *
    Total indirect    -0.050       0.011      0.000      -0.078      -0.043      *

  Specific indirect 1
    MEDUC
    CIG0
    OTHM              -0.050       0.011      0.000      -0.078      -0.043      *

  Direct
    MEDUC
    OTHM               0.104       0.016      0.000       0.097       0.141      *


Effects from AFRAMF to MEDUC

    Total             -0.033       0.016      0.000      -0.068      -0.028      *
    Total indirect    -0.033       0.016      0.000      -0.068      -0.028      *

  Specific indirect 1
    MEDUC
    CIG0
    AFRAMF            -0.033       0.016      0.000      -0.068      -0.028      *


Effects from FHISP to MEDUC

    Total             -0.054       0.017      0.000      -0.096      -0.048      *
    Total indirect    -0.054       0.017      0.000      -0.096      -0.048      *

  Specific indirect 1
    MEDUC
    CIG0
    FHISP             -0.054       0.017      0.000      -0.096      -0.048      *


Effects from OTHF to MEDUC

    Total              0.011       0.004      0.003       0.009       0.023      *
    Total indirect     0.011       0.004      0.003       0.009       0.023      *

  Specific indirect 1
    MEDUC
    CIG0
    OTHF               0.011       0.004      0.003       0.009       0.023      *


Effects from AFRAMM to MEDUC

    Total             -0.035       0.006      0.007      -0.039      -0.022      *
    Total indirect    -0.014       0.016      0.000      -0.053      -0.011      *

  Specific indirect 1
    MEDUC
    CIG0
    AFRAMM            -0.014       0.016      0.000      -0.053      -0.011      *

  Direct
    MEDUC
    AFRAMM            -0.021       0.020      0.133      -0.027       0.024


Effects from MHISP to MEDUC

    Total             -0.090       0.007      0.000      -0.095      -0.075      *
    Total indirect    -0.024       0.030      0.000      -0.100      -0.020      *

  Specific indirect 1
    MEDUC
    CIG0
    MHISP             -0.024       0.030      0.000      -0.100      -0.020      *

  Direct
    MEDUC
    MHISP             -0.066       0.032      0.062      -0.074       0.008


Effects from OTHM to MEDUC

    Total              0.054       0.005      0.000       0.049       0.063      *
    Total indirect    -0.050       0.011      0.000      -0.078      -0.043      *

  Specific indirect 1
    MEDUC
    CIG0
    OTHM              -0.050       0.011      0.000      -0.078      -0.043      *

  Direct
    MEDUC
    OTHM               0.104       0.016      0.000       0.097       0.141      *


Effects from AFRAMF to MEDUC

    Total             -0.033       0.016      0.000      -0.068      -0.028      *
    Total indirect    -0.033       0.016      0.000      -0.068      -0.028      *

  Specific indirect 1
    MEDUC
    CIG0
    AFRAMF            -0.033       0.016      0.000      -0.068      -0.028      *


Effects from FHISP to MEDUC

    Total             -0.054       0.017      0.000      -0.096      -0.048      *
    Total indirect    -0.054       0.017      0.000      -0.096      -0.048      *

  Specific indirect 1
    MEDUC
    CIG0
    FHISP             -0.054       0.017      0.000      -0.096      -0.048      *


Effects from OTHF to MEDUC

    Total              0.011       0.004      0.003       0.009       0.023      *
    Total indirect     0.011       0.004      0.003       0.009       0.023      *

  Specific indirect 1
    MEDUC
    CIG0
    OTHF               0.011       0.004      0.003       0.009       0.023      *


Effects from AFRAMM to FEDUC

    Total              0.000       0.000      0.000       0.000       0.000
    Total indirect     0.000       0.000      0.000       0.000       0.000


Effects from MHISP to FEDUC

    Total              0.000       0.000      0.000       0.000       0.000
    Total indirect     0.000       0.000      0.000       0.000       0.000


Effects from OTHM to FEDUC

    Total              0.000       0.000      0.000       0.000       0.000
    Total indirect     0.000       0.000      0.000       0.000       0.000


Effects from AFRAMF to FEDUC

    Total             -0.070       0.010      0.000      -0.097      -0.065      *
    Total indirect    -0.002       0.003      0.000      -0.003      -0.002      *

  Specific indirect 1
    FEDUC
    FAGE
    AFRAMF            -0.002       0.003      0.000      -0.003      -0.002      *

  Direct
    FEDUC
    AFRAMF            -0.068       0.008      0.000      -0.092      -0.063      *


Effects from FHISP to FEDUC

    Total             -0.161       0.011      0.000      -0.194      -0.157      *
    Total indirect    -0.004       0.004      0.000      -0.004      -0.003      *

  Specific indirect 1
    FEDUC
    FAGE
    FHISP             -0.004       0.004      0.000      -0.004      -0.003      *

  Direct
    FEDUC
    FHISP             -0.158       0.009      0.000      -0.186      -0.153      *


Effects from OTHF to FEDUC

    Total              0.102       0.005      0.000       0.099       0.116      *
    Total indirect     0.004       0.002      0.000       0.004       0.005      *

  Specific indirect 1
    FEDUC
    FAGE
    OTHF               0.004       0.002      0.000       0.004       0.005      *

  Direct
    FEDUC
    OTHF               0.098       0.004      0.000       0.094       0.111      *


Effects from AFRAMM to FEDUC

    Total              0.000       0.000      0.000       0.000       0.000
    Total indirect     0.000       0.000      0.000       0.000       0.000


Effects from MHISP to FEDUC

    Total              0.000       0.000      0.000       0.000       0.000
    Total indirect     0.000       0.000      0.000       0.000       0.000


Effects from OTHM to FEDUC

    Total              0.000       0.000      0.000       0.000       0.000
    Total indirect     0.000       0.000      0.000       0.000       0.000


Effects from AFRAMF to FEDUC

    Total             -0.070       0.010      0.000      -0.097      -0.065      *
    Total indirect    -0.002       0.003      0.000      -0.003      -0.002      *

  Specific indirect 1
    FEDUC
    FAGE
    AFRAMF            -0.002       0.003      0.000      -0.003      -0.002      *

  Direct
    FEDUC
    AFRAMF            -0.068       0.008      0.000      -0.092      -0.063      *


Effects from FHISP to FEDUC

    Total             -0.161       0.011      0.000      -0.194      -0.157      *
    Total indirect    -0.004       0.004      0.000      -0.004      -0.003      *

  Specific indirect 1
    FEDUC
    FAGE
    FHISP             -0.004       0.004      0.000      -0.004      -0.003      *

  Direct
    FEDUC
    FHISP             -0.158       0.009      0.000      -0.186      -0.153      *


Effects from OTHF to FEDUC

    Total              0.102       0.005      0.000       0.099       0.116      *
    Total indirect     0.004       0.002      0.000       0.004       0.005      *

  Specific indirect 1
    FEDUC
    FAGE
    OTHF               0.004       0.002      0.000       0.004       0.005      *

  Direct
    FEDUC
    OTHF               0.098       0.004      0.000       0.094       0.111      *


Effects from AFRAMM to MAGE

    Total             -0.044       0.005      0.000      -0.052      -0.037      *
    Total indirect    -0.012       0.009      0.000      -0.032      -0.009      *

  Specific indirect 1
    MAGE
    CIG0
    AFRAMM            -0.012       0.009      0.000      -0.032      -0.009      *

  Direct
    MAGE
    AFRAMM            -0.033       0.007      0.008      -0.037      -0.017      *


Effects from MHISP to MAGE

    Total             -0.038       0.006      0.000      -0.049      -0.032      *
    Total indirect    -0.019       0.017      0.000      -0.060      -0.017      *

  Specific indirect 1
    MAGE
    CIG0
    MHISP             -0.019       0.017      0.000      -0.060      -0.017      *

  Direct
    MAGE
    MHISP             -0.019       0.013      0.125      -0.023       0.014


Effects from OTHM to MAGE

    Total              0.055       0.003      0.000       0.052       0.061      *
    Total indirect    -0.040       0.004      0.000      -0.047      -0.036      *

  Specific indirect 1
    MAGE
    CIG0
    OTHM              -0.040       0.004      0.000      -0.047      -0.036      *

  Direct
    MAGE
    OTHM               0.095       0.007      0.000       0.091       0.107      *


Effects from AFRAMF to MAGE

    Total             -0.027       0.008      0.000      -0.041      -0.023      *
    Total indirect    -0.027       0.008      0.000      -0.041      -0.023      *

  Specific indirect 1
    MAGE
    CIG0
    AFRAMF            -0.027       0.008      0.000      -0.041      -0.023      *


Effects from FHISP to MAGE

    Total             -0.044       0.008      0.000      -0.059      -0.040      *
    Total indirect    -0.044       0.008      0.000      -0.059      -0.040      *

  Specific indirect 1
    MAGE
    CIG0
    FHISP             -0.044       0.008      0.000      -0.059      -0.040      *


Effects from OTHF to MAGE

    Total              0.009       0.002      0.003       0.007       0.014      *
    Total indirect     0.009       0.002      0.003       0.007       0.014      *

  Specific indirect 1
    MAGE
    CIG0
    OTHF               0.009       0.002      0.003       0.007       0.014      *


Effects from AFRAMM to FAGE

    Total              0.000       0.000      0.000       0.000       0.000
    Total indirect     0.000       0.000      0.000       0.000       0.000


Effects from MHISP to FAGE

    Total              0.000       0.000      0.000       0.000       0.000
    Total indirect     0.000       0.000      0.000       0.000       0.000


Effects from OTHM to FAGE

    Total              0.000       0.000      0.000       0.000       0.000
    Total indirect     0.000       0.000      0.000       0.000       0.000


Effects from AFRAMF to FAGE

    Total             -0.036       0.009      0.000      -0.052      -0.033      *
    Total indirect     0.000       0.000      0.000       0.000       0.000

  Direct
    FAGE
    AFRAMF            -0.036       0.009      0.000      -0.052      -0.033      *


Effects from FHISP to FAGE

    Total             -0.061       0.009      0.000      -0.077      -0.057      *
    Total indirect     0.000       0.000      0.000       0.000       0.000

  Direct
    FAGE
    FHISP             -0.061       0.009      0.000      -0.077      -0.057      *


Effects from OTHF to FAGE

    Total              0.073       0.002      0.000       0.070       0.078      *
    Total indirect     0.000       0.000      0.000       0.000       0.000

  Direct
    FAGE
    OTHF               0.073       0.002      0.000       0.070       0.078      *


Effects from AFRAMM to BMI

    Total              0.034       0.009      0.020       0.013       0.039      *
    Total indirect    -0.015       0.028      0.180      -0.022       0.049

  Specific indirect 1
    BMI
    MEDUC
    AFRAMM            -0.015       0.015      0.133      -0.019       0.017

  Specific indirect 2
    BMI
    CIG0
    AFRAMM             0.025       0.026      0.000       0.019       0.084      *

  Specific indirect 3
    BMI
    MAGE
    AFRAMM            -0.011       0.002      0.008      -0.012      -0.005      *

  Specific indirect 4
    BMI
    MEDUC
    CIG0
    AFRAMM            -0.010       0.013      0.000      -0.037      -0.008      *

  Specific indirect 5
    BMI
    MAGE
    CIG0
    AFRAMM            -0.004       0.002      0.000      -0.010      -0.003      *

  Direct
    BMI
    AFRAMM             0.049       0.037      0.099      -0.035       0.058


Effects from MHISP to BMI

    Total              0.013       0.010      0.108      -0.010       0.017
    Total indirect    -0.035       0.048      0.147      -0.044       0.080

  Specific indirect 1
    BMI
    MEDUC
    MHISP             -0.047       0.024      0.062      -0.052       0.005

  Specific indirect 2
    BMI
    CIG0
    MHISP              0.042       0.048      0.000       0.035       0.155      *

  Specific indirect 3
    BMI
    MAGE
    MHISP             -0.006       0.004      0.125      -0.008       0.004

  Specific indirect 4
    BMI
    MEDUC
    CIG0
    MHISP             -0.017       0.024      0.000      -0.068      -0.014      *

  Specific indirect 5
    BMI
    MAGE
    CIG0
    MHISP             -0.007       0.004      0.000      -0.018      -0.005      *

  Direct
    BMI
    MHISP              0.049       0.057      0.138      -0.089       0.059


Effects from OTHM to BMI

    Total             -0.108       0.004      0.000      -0.112      -0.104      *
    Total indirect     0.143       0.021      0.000       0.130       0.185      *

  Specific indirect 1
    BMI
    MEDUC
    OTHM               0.074       0.014      0.000       0.066       0.098      *

  Specific indirect 2
    BMI
    CIG0
    OTHM               0.087       0.017      0.000       0.076       0.122      *

  Specific indirect 3
    BMI
    MAGE
    OTHM               0.032       0.001      0.000       0.030       0.034      *

  Specific indirect 4
    BMI
    MEDUC
    CIG0
    OTHM              -0.036       0.010      0.000      -0.054      -0.030      *

  Specific indirect 5
    BMI
    MAGE
    CIG0
    OTHM              -0.014       0.001      0.000      -0.015      -0.012      *

  Direct
    BMI
    OTHM              -0.251       0.024      0.000      -0.294      -0.238      *


Effects from AFRAMF to BMI

    Total              0.025       0.011      0.000       0.021       0.049      *
    Total indirect     0.025       0.011      0.000       0.021       0.049      *

  Specific indirect 1
    BMI
    CIG0
    AFRAMF             0.057       0.023      0.000       0.049       0.109      *

  Specific indirect 2
    BMI
    MEDUC
    CIG0
    AFRAMF            -0.023       0.012      0.000      -0.047      -0.019      *

  Specific indirect 3
    BMI
    MAGE
    CIG0
    AFRAMF            -0.009       0.001      0.000      -0.013      -0.008      *


Effects from FHISP to BMI

    Total              0.041       0.011      0.000       0.037       0.069      *
    Total indirect     0.041       0.011      0.000       0.037       0.069      *

  Specific indirect 1
    BMI
    CIG0
    FHISP              0.094       0.024      0.000       0.084       0.154      *

  Specific indirect 2
    BMI
    MEDUC
    CIG0
    FHISP             -0.039       0.013      0.000      -0.067      -0.033      *

  Specific indirect 3
    BMI
    MAGE
    CIG0
    FHISP             -0.015       0.001      0.000      -0.018      -0.013      *


Effects from OTHF to BMI

    Total             -0.009       0.002      0.003      -0.016      -0.007      *
    Total indirect    -0.009       0.002      0.003      -0.016      -0.007      *

  Specific indirect 1
    BMI
    CIG0
    OTHF              -0.020       0.006      0.003      -0.037      -0.015      *

  Specific indirect 2
    BMI
    MEDUC
    CIG0
    OTHF               0.008       0.003      0.003       0.006       0.017      *

  Specific indirect 3
    BMI
    MAGE
    CIG0
    OTHF               0.003       0.001      0.003       0.002       0.005      *


Effects from AFRAMM to MHT

    Total             -0.020       0.003      0.000      -0.025      -0.016      *
    Total indirect     0.000       0.000      0.000       0.000       0.000

  Direct
    MHT
    AFRAMM            -0.020       0.003      0.000      -0.025      -0.016      *


Effects from MHISP to MHT

    Total             -0.213       0.003      0.000      -0.219      -0.209      *
    Total indirect     0.000       0.000      0.000       0.000       0.000

  Direct
    MHT
    MHISP             -0.213       0.003      0.000      -0.219      -0.209      *


Effects from OTHM to MHT

    Total             -0.193       0.001      0.000      -0.196      -0.191      *
    Total indirect     0.000       0.000      0.000       0.000       0.000

  Direct
    MHT
    OTHM              -0.193       0.001      0.000      -0.196      -0.191      *


Effects from AFRAMF to MHT

    Total              0.000       0.000      0.000       0.000       0.000
    Total indirect     0.000       0.000      0.000       0.000       0.000


Effects from FHISP to MHT

    Total              0.000       0.000      0.000       0.000       0.000
    Total indirect     0.000       0.000      0.000       0.000       0.000


Effects from OTHF to MHT

    Total              0.000       0.000      0.000       0.000       0.000
    Total indirect     0.000       0.000      0.000       0.000       0.000


Effects from AFRAMM to PAYER

    Total              0.000       0.000      0.000       0.000       0.000
    Total indirect     0.000       0.000      0.000       0.000       0.000


Effects from MHISP to PAYER

    Total              0.000       0.000      0.000       0.000       0.000
    Total indirect     0.000       0.000      0.000       0.000       0.000


Effects from OTHM to PAYER

    Total              0.000       0.000      0.000       0.000       0.000
    Total indirect     0.000       0.000      0.000       0.000       0.000


Effects from AFRAMF to PAYER

    Total             -0.014       0.012      0.000      -0.027      -0.012      *
    Total indirect    -0.014       0.012      0.000      -0.027      -0.012      *

  Specific indirect 1
    PAYER
    FEDUC
    AFRAMF            -0.011       0.008      0.000      -0.022      -0.009      *

  Specific indirect 2
    PAYER
    FAGE
    AFRAMF            -0.003       0.002      0.000      -0.005      -0.002      *

  Specific indirect 3
    PAYER
    FEDUC
    FAGE
    AFRAMF             0.000       0.002      0.000      -0.001       0.000      *


Effects from FHISP to PAYER

    Total             -0.030       0.019      0.000      -0.052      -0.027      *
    Total indirect    -0.030       0.019      0.000      -0.052      -0.027      *

  Specific indirect 1
    PAYER
    FEDUC
    FHISP             -0.025       0.014      0.000      -0.044      -0.022      *

  Specific indirect 2
    PAYER
    FAGE
    FHISP             -0.005       0.003      0.000      -0.007      -0.004      *

  Specific indirect 3
    PAYER
    FEDUC
    FAGE
    FHISP             -0.001       0.003      0.000      -0.001      -0.001      *


Effects from OTHF to PAYER

    Total              0.022       0.011      0.000       0.020       0.034      *
    Total indirect     0.022       0.011      0.000       0.020       0.034      *

  Specific indirect 1
    PAYER
    FEDUC
    OTHF               0.016       0.007      0.000       0.014       0.026      *

  Specific indirect 2
    PAYER
    FAGE
    OTHF               0.006       0.002      0.000       0.005       0.007      *

  Specific indirect 3
    PAYER
    FEDUC
    FAGE
    OTHF               0.001       0.002      0.000       0.001       0.001      *


Effects from SOCDEP to PAYER

    Total             -0.679       0.107      0.007      -0.686      -0.576      *
    Total indirect    -0.152       0.063      0.005      -0.197      -0.140      *

  Specific indirect 1
    PAYER
    FEDUC
    SOCDEP            -0.108       0.045      0.005      -0.149      -0.098      *

  Specific indirect 2
    PAYER
    FAGE
    SOCDEP            -0.039       0.011      0.005      -0.043      -0.035      *

  Specific indirect 3
    PAYER
    FEDUC
    FAGE
    SOCDEP            -0.005       0.009      0.005      -0.005      -0.004      *

  Direct
    PAYER
    SOCDEP            -0.528       0.111      0.012      -0.545      -0.382      *


Effects from CIG0 to PAYER

    Total              0.000       0.000      0.000       0.000       0.000
    Total indirect     0.000       0.000      0.000       0.000       0.000


Effects from MAGE to PAYER

    Total              0.000       0.000      0.000       0.000       0.000
    Total indirect     0.000       0.000      0.000       0.000       0.000


Effects from FAGE to PAYER

    Total              0.086       0.040      0.000       0.079       0.100      *
    Total indirect     0.010       0.022      0.000       0.009       0.011      *

  Specific indirect 1
    PAYER
    FEDUC
    FAGE               0.010       0.022      0.000       0.009       0.011      *

  Direct
    PAYER
    FAGE               0.076       0.019      0.000       0.070       0.090      *


Effects from MEDUC to PAYER

    Total              0.000       0.000      0.000       0.000       0.000
    Total indirect     0.000       0.000      0.000       0.000       0.000


Effects from FEDUC to PAYER

    Total              0.160       0.071      0.000       0.145       0.230      *
    Total indirect     0.000       0.000      0.000       0.000       0.000

  Direct
    PAYER
    FEDUC              0.160       0.071      0.000       0.145       0.230      *


Effects from MHT to PAYER

    Total              0.000       0.000      0.000       0.000       0.000
    Total indirect     0.000       0.000      0.000       0.000       0.000


Effects from BMI to PAYER

    Total              0.000       0.000      0.000       0.000       0.000
    Total indirect     0.000       0.000      0.000       0.000       0.000


Effects from AFRAMM to WIC

    Total              0.076       0.014      0.000       0.066       0.084      *
    Total indirect    -0.017       0.003      0.002      -0.021      -0.010      *

  Specific indirect 1
    WIC
    MEDUC
    AFRAMM            -0.009       0.008      0.133      -0.013       0.008

  Specific indirect 2
    WIC
    MAGE
    AFRAMM            -0.001       0.001      0.020      -0.001       0.000

  Specific indirect 3
    WIC
    MEDUC
    CIG0
    AFRAMM            -0.007       0.006      0.000      -0.019      -0.005      *

  Specific indirect 4
    WIC
    MAGE
    CIG0
    AFRAMM             0.000       0.001      0.011      -0.003       0.000

  Direct
    WIC
    AFRAMM             0.093       0.014      0.000       0.076       0.102      *


Effects from MHISP to WIC

    Total              0.077       0.024      0.000       0.065       0.104      *
    Total indirect    -0.041       0.005      0.000      -0.047      -0.031      *

  Specific indirect 1
    WIC
    MEDUC
    MHISP             -0.030       0.014      0.062      -0.036       0.003

  Specific indirect 2
    WIC
    MAGE
    MHISP              0.000       0.001      0.133      -0.001       0.001

  Specific indirect 3
    WIC
    MEDUC
    CIG0
    MHISP             -0.011       0.011      0.000      -0.036      -0.009      *

  Specific indirect 4
    WIC
    MAGE
    CIG0
    MHISP              0.000       0.002      0.011      -0.005       0.000

  Direct
    WIC
    MHISP              0.119       0.024      0.000       0.096       0.141      *


Effects from OTHM to WIC

    Total             -0.010       0.013      0.106      -0.017       0.026
    Total indirect     0.026       0.004      0.000       0.021       0.029      *

  Specific indirect 1
    WIC
    MEDUC
    OTHM               0.047       0.007      0.000       0.042       0.051      *

  Specific indirect 2
    WIC
    MAGE
    OTHM               0.002       0.003      0.011      -0.001       0.008

  Specific indirect 3
    WIC
    MEDUC
    CIG0
    OTHM              -0.023       0.004      0.000      -0.027      -0.020      *

  Specific indirect 4
    WIC
    MAGE
    CIG0
    OTHM              -0.001       0.001      0.011      -0.004       0.000

  Direct
    WIC
    OTHM              -0.035       0.012      0.043      -0.044      -0.002      *


Effects from AFRAMF to WIC

    Total              0.079       0.021      0.000       0.072       0.137      *
    Total indirect    -0.016       0.009      0.000      -0.026      -0.014      *

  Specific indirect 1
    WIC
    MEDUC
    CIG0
    AFRAMF            -0.015       0.007      0.000      -0.023      -0.013      *

  Specific indirect 2
    WIC
    MAGE
    CIG0
    AFRAMF            -0.001       0.001      0.011      -0.003       0.000

  Direct
    WIC
    AFRAMF             0.094       0.026      0.000       0.087       0.174      *


Effects from FHISP to WIC

    Total              0.100       0.020      0.000       0.094       0.161      *
    Total indirect    -0.026       0.009      0.000      -0.038      -0.023      *

  Specific indirect 1
    WIC
    MEDUC
    CIG0
    FHISP             -0.025       0.008      0.000      -0.034      -0.022      *

  Specific indirect 2
    WIC
    MAGE
    CIG0
    FHISP             -0.001       0.002      0.011      -0.004       0.000

  Direct
    WIC
    FHISP              0.125       0.025      0.000       0.118       0.209      *


Effects from OTHF to WIC

    Total              0.023       0.010      0.000       0.016       0.033      *
    Total indirect     0.005       0.001      0.003       0.004       0.009      *

  Specific indirect 1
    WIC
    MEDUC
    CIG0
    OTHF               0.005       0.001      0.003       0.004       0.008      *

  Specific indirect 2
    WIC
    MAGE
    CIG0
    OTHF               0.000       0.000      0.015       0.000       0.001

  Direct
    WIC
    OTHF               0.017       0.009      0.000       0.010       0.024      *


Effects from SOCDEP to WIC

    Total              0.767       0.103      0.002       0.608       0.785      *
    Total indirect    -0.397       0.076      0.005      -0.450      -0.317      *

  Specific indirect 1
    WIC
    MEDUC
    SOCDEP            -0.443       0.092      0.004      -0.490      -0.336      *

  Specific indirect 2
    WIC
    MAGE
    SOCDEP            -0.018       0.015      0.015      -0.055       0.004

  Specific indirect 3
    WIC
    MEDUC
    CIG0
    SOCDEP             0.061       0.037      0.004       0.055       0.069      *

  Specific indirect 4
    WIC
    MAGE
    CIG0
    SOCDEP             0.003       0.006      0.015      -0.001       0.008

  Direct
    WIC
    SOCDEP             1.163       0.161      0.004       0.924       1.236      *


Effects from CIG0 to WIC

    Total              0.104       0.046      0.000       0.093       0.143      *
    Total indirect     0.104       0.046      0.000       0.093       0.143      *

  Specific indirect 1
    WIC
    MEDUC
    CIG0               0.100       0.040      0.000       0.090       0.127      *

  Specific indirect 2
    WIC
    MAGE
    CIG0               0.004       0.008      0.011      -0.001       0.017


Effects from MAGE to WIC

    Total              0.024       0.020      0.011      -0.005       0.080
    Total indirect     0.000       0.000      0.008       0.000       0.000

  Direct
    WIC
    MAGE               0.024       0.020      0.011      -0.005       0.080


Effects from FAGE to WIC

    Total              0.000       0.000      0.009       0.000       0.000
    Total indirect     0.000       0.000      0.009       0.000       0.000


Effects from MEDUC to WIC

    Total              0.450       0.044      0.000       0.354       0.501      *
    Total indirect     0.000       0.000      0.009       0.000       0.000

  Direct
    WIC
    MEDUC              0.450       0.044      0.000       0.354       0.501      *


Effects from FEDUC to WIC

    Total              0.000       0.000      0.008       0.000       0.000
    Total indirect     0.000       0.000      0.008       0.000       0.000


Effects from MHT to WIC

    Total              0.000       0.000      0.009       0.000       0.000
    Total indirect     0.000       0.000      0.009       0.000       0.000


Effects from BMI to WIC

    Total              0.000       0.000      0.008       0.000       0.000
    Total indirect     0.000       0.000      0.008       0.000       0.000


Effects from AFRAMM to PRECAREM

    Total              0.006       0.002      0.000       0.004       0.010      *
    Total indirect     0.006       0.002      0.000       0.004       0.010      *

  Specific indirect 1
    PRECAREM
    MEDUC
    AFRAMM             0.001       0.001      0.117       0.000       0.002

  Specific indirect 2
    PRECAREM
    CIG0
    AFRAMM             0.004       0.003      0.000       0.003       0.013      *

  Specific indirect 3
    PRECAREM
    WIC
    AFRAMM            -0.001       0.001      0.007      -0.004       0.000      *

  Specific indirect 4
    PRECAREM
    MAGE
    AFRAMM             0.001       0.000      0.008       0.000       0.001      *

  Specific indirect 5
    PRECAREM
    BMI
    AFRAMM            -0.001       0.001      0.099      -0.001       0.001

  Specific indirect 6
    PRECAREM
    MEDUC
    CIG0
    AFRAMM             0.001       0.000      0.016       0.000       0.001      *

  Specific indirect 7
    PRECAREM
    WIC
    MEDUC
    AFRAMM             0.000       0.000      0.139       0.000       0.000

  Specific indirect 8
    PRECAREM
    WIC
    MAGE
    AFRAMM             0.000       0.000      0.027       0.000       0.000

  Specific indirect 9
    PRECAREM
    MAGE
    CIG0
    AFRAMM             0.000       0.000      0.000       0.000       0.000      *

  Specific indirect 10
    PRECAREM
    BMI
    MEDUC
    AFRAMM             0.000       0.001      0.133      -0.001       0.000

  Specific indirect 11
    PRECAREM
    BMI
    CIG0
    AFRAMM             0.000       0.001      0.000      -0.003       0.000      *

  Specific indirect 12
    PRECAREM
    BMI
    MAGE
    AFRAMM             0.000       0.000      0.008       0.000       0.000      *

  Specific indirect 13
    PRECAREM
    WIC
    MEDUC
    CIG0
    AFRAMM             0.000       0.000      0.007       0.000       0.001

  Specific indirect 14
    PRECAREM
    WIC
    MAGE
    CIG0
    AFRAMM             0.000       0.000      0.019       0.000       0.000

  Specific indirect 15
    PRECAREM
    BMI
    MEDUC
    CIG0
    AFRAMM             0.000       0.001      0.000       0.000       0.001      *

  Specific indirect 16
    PRECAREM
    BMI
    MAGE
    CIG0
    AFRAMM             0.000       0.000      0.000       0.000       0.000      *


Effects from MHISP to PRECAREM

    Total              0.013       0.004      0.000       0.011       0.022      *
    Total indirect     0.013       0.004      0.000       0.011       0.022      *

  Specific indirect 1
    PRECAREM
    MEDUC
    MHISP              0.004       0.002      0.048       0.000       0.006

  Specific indirect 2
    PRECAREM
    CIG0
    MHISP              0.007       0.006      0.000       0.005       0.023      *

  Specific indirect 3
    PRECAREM
    WIC
    MHISP             -0.002       0.001      0.007      -0.005       0.000      *

  Specific indirect 4
    PRECAREM
    MAGE
    MHISP              0.001       0.000      0.125       0.000       0.001

  Specific indirect 5
    PRECAREM
    BMI
    MHISP             -0.001       0.002      0.138      -0.001       0.004

  Specific indirect 6
    PRECAREM
    MEDUC
    CIG0
    MHISP              0.002       0.001      0.016       0.001       0.002      *

  Specific indirect 7
    PRECAREM
    WIC
    MEDUC
    MHISP              0.000       0.000      0.068       0.000       0.001

  Specific indirect 8
    PRECAREM
    WIC
    MAGE
    MHISP              0.000       0.000      0.139       0.000       0.000

  Specific indirect 9
    PRECAREM
    MAGE
    CIG0
    MHISP              0.001       0.000      0.000       0.000       0.001      *

  Specific indirect 10
    PRECAREM
    BMI
    MEDUC
    MHISP              0.001       0.001      0.062       0.000       0.001

  Specific indirect 11
    PRECAREM
    BMI
    CIG0
    MHISP             -0.001       0.002      0.000      -0.006       0.000      *

  Specific indirect 12
    PRECAREM
    BMI
    MAGE
    MHISP              0.000       0.000      0.125       0.000       0.000

  Specific indirect 13
    PRECAREM
    WIC
    MEDUC
    CIG0
    MHISP              0.000       0.000      0.007       0.000       0.001

  Specific indirect 14
    PRECAREM
    WIC
    MAGE
    CIG0
    MHISP              0.000       0.000      0.019       0.000       0.000

  Specific indirect 15
    PRECAREM
    BMI
    MEDUC
    CIG0
    MHISP              0.000       0.001      0.000       0.000       0.003      *

  Specific indirect 16
    PRECAREM
    BMI
    MAGE
    CIG0
    MHISP              0.000       0.000      0.000       0.000       0.001      *


Effects from OTHM to PRECAREM

    Total              0.011       0.004      0.001       0.007       0.023      *
    Total indirect     0.011       0.004      0.001       0.007       0.023      *

  Specific indirect 1
    PRECAREM
    MEDUC
    OTHM              -0.007       0.002      0.016      -0.009      -0.001      *

  Specific indirect 2
    PRECAREM
    CIG0
    OTHM               0.014       0.002      0.000       0.012       0.020      *

  Specific indirect 3
    PRECAREM
    WIC
    OTHM               0.001       0.000      0.050       0.000       0.001

  Specific indirect 4
    PRECAREM
    MAGE
    OTHM              -0.003       0.001      0.000      -0.003      -0.001      *

  Specific indirect 5
    PRECAREM
    BMI
    OTHM               0.005       0.003      0.000       0.003       0.012      *

  Specific indirect 6
    PRECAREM
    MEDUC
    CIG0
    OTHM               0.003       0.001      0.016       0.001       0.004      *

  Specific indirect 7
    PRECAREM
    WIC
    MEDUC
    OTHM              -0.001       0.001      0.007      -0.002       0.000      *

  Specific indirect 8
    PRECAREM
    WIC
    MAGE
    OTHM               0.000       0.000      0.019       0.000       0.000

  Specific indirect 9
    PRECAREM
    MAGE
    CIG0
    OTHM               0.001       0.000      0.000       0.001       0.001      *

  Specific indirect 10
    PRECAREM
    BMI
    MEDUC
    OTHM              -0.001       0.001      0.000      -0.004      -0.001      *

  Specific indirect 11
    PRECAREM
    BMI
    CIG0
    OTHM              -0.002       0.001      0.000      -0.005      -0.001      *

  Specific indirect 12
    PRECAREM
    BMI
    MAGE
    OTHM              -0.001       0.000      0.000      -0.001       0.000      *

  Specific indirect 13
    PRECAREM
    WIC
    MEDUC
    CIG0
    OTHM               0.000       0.000      0.007       0.000       0.001      *

  Specific indirect 14
    PRECAREM
    WIC
    MAGE
    CIG0
    OTHM               0.000       0.000      0.019       0.000       0.000

  Specific indirect 15
    PRECAREM
    BMI
    MEDUC
    CIG0
    OTHM               0.001       0.001      0.000       0.000       0.002      *

  Specific indirect 16
    PRECAREM
    BMI
    MAGE
    CIG0
    OTHM               0.000       0.000      0.000       0.000       0.001      *


Effects from AFRAMF to PRECAREM

    Total              0.012       0.002      0.000       0.011       0.014      *
    Total indirect     0.012       0.002      0.000       0.011       0.014      *

  Specific indirect 1
    PRECAREM
    CIG0
    AFRAMF             0.009       0.003      0.000       0.007       0.016      *

  Specific indirect 2
    PRECAREM
    WIC
    AFRAMF            -0.001       0.001      0.007      -0.005       0.000      *

  Specific indirect 3
    PRECAREM
    PAYER
    FEDUC
    AFRAMF             0.001       0.001      0.000       0.001       0.002      *

  Specific indirect 4
    PRECAREM
    PAYER
    FAGE
    AFRAMF             0.000       0.000      0.000       0.000       0.001      *

  Specific indirect 5
    PRECAREM
    MEDUC
    CIG0
    AFRAMF             0.002       0.001      0.016       0.000       0.003      *

  Specific indirect 6
    PRECAREM
    MAGE
    CIG0
    AFRAMF             0.001       0.000      0.000       0.000       0.001      *

  Specific indirect 7
    PRECAREM
    BMI
    CIG0
    AFRAMF            -0.001       0.001      0.000      -0.004      -0.001      *

  Specific indirect 8
    PRECAREM
    PAYER
    FEDUC
    FAGE
    AFRAMF             0.000       0.000      0.000       0.000       0.000      *

  Specific indirect 9
    PRECAREM
    WIC
    MEDUC
    CIG0
    AFRAMF             0.000       0.000      0.007       0.000       0.001      *

  Specific indirect 10
    PRECAREM
    WIC
    MAGE
    CIG0
    AFRAMF             0.000       0.000      0.019       0.000       0.000

  Specific indirect 11
    PRECAREM
    BMI
    MEDUC
    CIG0
    AFRAMF             0.000       0.001      0.000       0.000       0.002      *

  Specific indirect 12
    PRECAREM
    BMI
    MAGE
    CIG0
    AFRAMF             0.000       0.000      0.000       0.000       0.001      *


Effects from FHISP to PRECAREM

    Total              0.022       0.002      0.000       0.020       0.024      *
    Total indirect     0.022       0.002      0.000       0.020       0.024      *

  Specific indirect 1
    PRECAREM
    CIG0
    FHISP              0.016       0.003      0.000       0.013       0.025      *

  Specific indirect 2
    PRECAREM
    WIC
    FHISP             -0.002       0.002      0.007      -0.007       0.000      *

  Specific indirect 3
    PRECAREM
    PAYER
    FEDUC
    FHISP              0.003       0.001      0.000       0.003       0.005      *

  Specific indirect 4
    PRECAREM
    PAYER
    FAGE
    FHISP              0.001       0.000      0.000       0.001       0.001      *

  Specific indirect 5
    PRECAREM
    MEDUC
    CIG0
    FHISP              0.004       0.001      0.016       0.001       0.004      *

  Specific indirect 6
    PRECAREM
    MAGE
    CIG0
    FHISP              0.001       0.000      0.000       0.001       0.002      *

  Specific indirect 7
    PRECAREM
    BMI
    CIG0
    FHISP             -0.002       0.002      0.000      -0.006      -0.001      *

  Specific indirect 8
    PRECAREM
    PAYER
    FEDUC
    FAGE
    FHISP              0.000       0.000      0.000       0.000       0.000      *

  Specific indirect 9
    PRECAREM
    WIC
    MEDUC
    CIG0
    FHISP              0.000       0.000      0.007       0.000       0.001      *

  Specific indirect 10
    PRECAREM
    WIC
    MAGE
    CIG0
    FHISP              0.000       0.000      0.019       0.000       0.000

  Specific indirect 11
    PRECAREM
    BMI
    MEDUC
    CIG0
    FHISP              0.001       0.001      0.000       0.000       0.003      *

  Specific indirect 12
    PRECAREM
    BMI
    MAGE
    CIG0
    FHISP              0.000       0.000      0.000       0.000       0.001      *


Effects from OTHF to PRECAREM

    Total             -0.007       0.001      0.000      -0.011      -0.006      *
    Total indirect    -0.007       0.001      0.000      -0.011      -0.006      *

  Specific indirect 1
    PRECAREM
    CIG0
    OTHF              -0.003       0.001      0.003      -0.006      -0.002      *

  Specific indirect 2
    PRECAREM
    WIC
    OTHF               0.000       0.000      0.007      -0.001       0.000      *

  Specific indirect 3
    PRECAREM
    PAYER
    FEDUC
    OTHF              -0.002       0.001      0.000      -0.003      -0.002      *

  Specific indirect 4
    PRECAREM
    PAYER
    FAGE
    OTHF              -0.001       0.000      0.000      -0.001      -0.001      *

  Specific indirect 5
    PRECAREM
    MEDUC
    CIG0
    OTHF              -0.001       0.000      0.020      -0.001       0.000      *

  Specific indirect 6
    PRECAREM
    MAGE
    CIG0
    OTHF               0.000       0.000      0.003       0.000       0.000      *

  Specific indirect 7
    PRECAREM
    BMI
    CIG0
    OTHF               0.000       0.000      0.003       0.000       0.001      *

  Specific indirect 8
    PRECAREM
    PAYER
    FEDUC
    FAGE
    OTHF               0.000       0.000      0.000       0.000       0.000      *

  Specific indirect 9
    PRECAREM
    WIC
    MEDUC
    CIG0
    OTHF               0.000       0.000      0.006       0.000       0.000

  Specific indirect 10
    PRECAREM
    WIC
    MAGE
    CIG0
    OTHF               0.000       0.000      0.018       0.000       0.000

  Specific indirect 11
    PRECAREM
    BMI
    MEDUC
    CIG0
    OTHF               0.000       0.000      0.003      -0.001       0.000      *

  Specific indirect 12
    PRECAREM
    BMI
    MAGE
    CIG0
    OTHF               0.000       0.000      0.003       0.000       0.000      *


Effects from SOCDEP to PRECAREM

    Total              0.134       0.021      0.005       0.122       0.139      *
    Total indirect     0.105       0.042      0.032       0.004       0.139      *

  Specific indirect 1
    PRECAREM
    PAYER
    SOCDEP             0.066       0.014      0.012       0.042       0.072      *

  Specific indirect 2
    PRECAREM
    MEDUC
    SOCDEP             0.065       0.023      0.020       0.008       0.082      *

  Specific indirect 3
    PRECAREM
    CIG0
    SOCDEP            -0.038       0.008      0.004      -0.054      -0.030      *

  Specific indirect 4
    PRECAREM
    WIC
    SOCDEP            -0.018       0.013      0.010      -0.051      -0.002      *

  Specific indirect 5
    PRECAREM
    MAGE
    SOCDEP             0.022       0.005      0.004       0.009       0.027      *

  Specific indirect 6
    PRECAREM
    BMI
    SOCDEP            -0.025       0.011      0.004      -0.052      -0.016      *

  Specific indirect 7
    PRECAREM
    PAYER
    FEDUC
    SOCDEP             0.013       0.004      0.005       0.012       0.017      *

  Specific indirect 8
    PRECAREM
    PAYER
    FAGE
    SOCDEP             0.005       0.001      0.005       0.004       0.005      *

  Specific indirect 9
    PRECAREM
    MEDUC
    CIG0
    SOCDEP            -0.009       0.004      0.020      -0.011      -0.001      *

  Specific indirect 10
    PRECAREM
    WIC
    MEDUC
    SOCDEP             0.007       0.005      0.010       0.001       0.019      *

  Specific indirect 11
    PRECAREM
    WIC
    MAGE
    SOCDEP             0.000       0.000      0.021       0.000       0.001

  Specific indirect 12
    PRECAREM
    MAGE
    CIG0
    SOCDEP            -0.003       0.001      0.004      -0.004      -0.001      *

  Specific indirect 13
    PRECAREM
    BMI
    MEDUC
    SOCDEP             0.014       0.007      0.004       0.009       0.029      *

  Specific indirect 14
    PRECAREM
    BMI
    CIG0
    SOCDEP             0.005       0.004      0.004       0.003       0.011      *

  Specific indirect 15
    PRECAREM
    BMI
    MAGE
    SOCDEP             0.005       0.002      0.004       0.003       0.009      *

  Specific indirect 16
    PRECAREM
    PAYER
    FEDUC
    FAGE
    SOCDEP             0.001       0.001      0.005       0.001       0.001      *

  Specific indirect 17
    PRECAREM
    WIC
    MEDUC
    CIG0
    SOCDEP            -0.001       0.001      0.010      -0.003       0.000      *

  Specific indirect 18
    PRECAREM
    WIC
    MAGE
    CIG0
    SOCDEP             0.000       0.000      0.021       0.000       0.000

  Specific indirect 19
    PRECAREM
    BMI
    MEDUC
    CIG0
    SOCDEP            -0.002       0.002      0.004      -0.005      -0.001      *

  Specific indirect 20
    PRECAREM
    BMI
    MAGE
    CIG0
    SOCDEP            -0.001       0.000      0.004      -0.001       0.000      *

  Direct
    PRECAREM
    SOCDEP             0.029       0.038      0.045      -0.008       0.125


Effects from CIG0 to PRECAREM

    Total             -0.081       0.007      0.000      -0.098      -0.072      *
    Total indirect    -0.018       0.007      0.038      -0.022      -0.001      *

  Specific indirect 1
    PRECAREM
    MEDUC
    CIG0              -0.014       0.005      0.016      -0.018      -0.003      *

  Specific indirect 2
    PRECAREM
    MAGE
    CIG0              -0.005       0.001      0.000      -0.006      -0.003      *

  Specific indirect 3
    PRECAREM
    BMI
    CIG0               0.007       0.007      0.000       0.004       0.024      *

  Specific indirect 4
    PRECAREM
    WIC
    MEDUC
    CIG0              -0.002       0.001      0.007      -0.005       0.000      *

  Specific indirect 5
    PRECAREM
    WIC
    MAGE
    CIG0               0.000       0.000      0.019       0.000       0.000

  Specific indirect 6
    PRECAREM
    BMI
    MEDUC
    CIG0              -0.003       0.003      0.000      -0.010      -0.002      *

  Specific indirect 7
    PRECAREM
    BMI
    MAGE
    CIG0              -0.001       0.001      0.000      -0.003      -0.001      *

  Direct
    PRECAREM
    CIG0              -0.063       0.012      0.000      -0.093      -0.051      *


Effects from MAGE to PRECAREM

    Total             -0.036       0.003      0.000      -0.041      -0.028      *
    Total indirect    -0.007       0.003      0.000      -0.015      -0.005      *

  Specific indirect 1
    PRECAREM
    WIC
    MAGE               0.000       0.001      0.019      -0.002       0.000

  Specific indirect 2
    PRECAREM
    BMI
    MAGE              -0.007       0.002      0.000      -0.013      -0.005      *

  Direct
    PRECAREM
    MAGE              -0.029       0.006      0.000      -0.035      -0.013      *


Effects from FAGE to PRECAREM

    Total             -0.011       0.003      0.000      -0.012      -0.010      *
    Total indirect    -0.011       0.003      0.000      -0.012      -0.010      *

  Specific indirect 1
    PRECAREM
    PAYER
    FAGE              -0.010       0.001      0.000      -0.010      -0.009      *

  Specific indirect 2
    PRECAREM
    PAYER
    FEDUC
    FAGE              -0.001       0.002      0.000      -0.001      -0.001      *


Effects from MEDUC to PRECAREM

    Total             -0.087       0.013      0.000      -0.098      -0.051      *
    Total indirect    -0.021       0.010      0.000      -0.046      -0.011      *

  Specific indirect 1
    PRECAREM
    WIC
    MEDUC             -0.007       0.005      0.007      -0.019      -0.001      *

  Specific indirect 2
    PRECAREM
    BMI
    MEDUC             -0.014       0.006      0.000      -0.030      -0.009      *

  Direct
    PRECAREM
    MEDUC             -0.066       0.022      0.016      -0.084      -0.008      *


Effects from FEDUC to PRECAREM

    Total             -0.020       0.005      0.000      -0.026      -0.018      *
    Total indirect    -0.020       0.005      0.000      -0.026      -0.018      *

  Specific indirect 1
    PRECAREM
    PAYER
    FEDUC             -0.020       0.005      0.000      -0.026      -0.018      *


Effects from MHT to PRECAREM

    Total              0.000       0.000      0.014       0.000       0.000
    Total indirect     0.000       0.000      0.014       0.000       0.000


Effects from BMI to PRECAREM

    Total             -0.020       0.008      0.000      -0.041      -0.013      *
    Total indirect     0.000       0.000      0.007       0.000       0.000

  Direct
    PRECAREM
    BMI               -0.020       0.008      0.000      -0.041      -0.013      *


Effects from AFRAMM to PRGBP

    Total              0.016       0.011      0.067      -0.014       0.026
    Total indirect    -0.058       0.036      0.090      -0.084       0.043

  Specific indirect 1
    PRGBP
    MEDUC
    AFRAMM            -0.016       0.023      0.133      -0.024       0.029

  Specific indirect 2
    PRGBP
    CIG0
    AFRAMM             0.030       0.045      0.000       0.016       0.157      *

  Specific indirect 3
    PRGBP
    WIC
    AFRAMM            -0.057       0.009      0.000      -0.079      -0.044      *

  Specific indirect 4
    PRGBP
    MAGE
    AFRAMM            -0.008       0.002      0.008      -0.010      -0.004      *

  Specific indirect 5
    PRGBP
    MHT
    AFRAMM            -0.001       0.000      0.000      -0.001       0.000      *

  Specific indirect 6
    PRGBP
    BMI
    AFRAMM            -0.004       0.010      0.102      -0.010       0.012

  Specific indirect 7
    PRGBP
    MEDUC
    CIG0
    AFRAMM            -0.012       0.025      0.000      -0.064      -0.006      *

  Specific indirect 8
    PRGBP
    WIC
    MEDUC
    AFRAMM             0.006       0.005      0.133      -0.007       0.008

  Specific indirect 9
    PRGBP
    WIC
    MAGE
    AFRAMM             0.000       0.000      0.020       0.000       0.001

  Specific indirect 10
    PRGBP
    MAGE
    CIG0
    AFRAMM            -0.003       0.002      0.000      -0.009      -0.002      *

  Specific indirect 11
    PRGBP
    BMI
    MEDUC
    AFRAMM             0.001       0.004      0.136      -0.006       0.003

  Specific indirect 12
    PRGBP
    BMI
    CIG0
    AFRAMM            -0.003       0.011      0.002      -0.028       0.000

  Specific indirect 13
    PRGBP
    BMI
    MAGE
    AFRAMM             0.001       0.001      0.011       0.000       0.002      *

  Specific indirect 14
    PRGBP
    WIC
    MEDUC
    CIG0
    AFRAMM             0.004       0.004      0.000       0.003       0.015      *

  Specific indirect 15
    PRGBP
    WIC
    MAGE
    CIG0
    AFRAMM             0.000       0.001      0.011       0.000       0.002

  Specific indirect 16
    PRGBP
    BMI
    MEDUC
    CIG0
    AFRAMM             0.001       0.005      0.002       0.000       0.012

  Specific indirect 17
    PRGBP
    BMI
    MAGE
    CIG0
    AFRAMM             0.000       0.001      0.002       0.000       0.003

  Direct
    PRGBP
    AFRAMM             0.074       0.040      0.086      -0.051       0.101


Effects from MHISP to PRGBP

    Total             -0.055       0.016      0.003      -0.110      -0.046      *
    Total indirect    -0.084       0.057      0.105      -0.115       0.093

  Specific indirect 1
    PRGBP
    MEDUC
    MHISP             -0.051       0.034      0.062      -0.071       0.009

  Specific indirect 2
    PRGBP
    CIG0
    MHISP              0.051       0.082      0.000       0.027       0.291      *

  Specific indirect 3
    PRGBP
    WIC
    MHISP             -0.073       0.016      0.000      -0.112      -0.055      *

  Specific indirect 4
    PRGBP
    MAGE
    MHISP             -0.005       0.003      0.125      -0.006       0.004

  Specific indirect 5
    PRGBP
    MHT
    MHISP             -0.006       0.001      0.000      -0.009      -0.005      *

  Specific indirect 6
    PRGBP
    BMI
    MHISP             -0.004       0.016      0.141      -0.010       0.030

  Specific indirect 7
    PRGBP
    MEDUC
    CIG0
    MHISP             -0.020       0.044      0.000      -0.118      -0.011      *

  Specific indirect 8
    PRGBP
    WIC
    MEDUC
    MHISP              0.017       0.008      0.062      -0.002       0.024

  Specific indirect 9
    PRGBP
    WIC
    MAGE
    MHISP              0.000       0.001      0.133      -0.001       0.001

  Specific indirect 10
    PRGBP
    MAGE
    CIG0
    MHISP             -0.005       0.005      0.000      -0.017      -0.003      *

  Specific indirect 11
    PRGBP
    BMI
    MEDUC
    MHISP              0.004       0.006      0.065      -0.002       0.010

  Specific indirect 12
    PRGBP
    BMI
    CIG0
    MHISP             -0.005       0.020      0.002      -0.051       0.000

  Specific indirect 13
    PRGBP
    BMI
    MAGE
    MHISP              0.001       0.001      0.127      -0.001       0.001

  Specific indirect 14
    PRGBP
    WIC
    MEDUC
    CIG0
    MHISP              0.007       0.007      0.000       0.005       0.027      *

  Specific indirect 15
    PRGBP
    WIC
    MAGE
    CIG0
    MHISP              0.000       0.001      0.011       0.000       0.004

  Specific indirect 16
    PRGBP
    BMI
    MEDUC
    CIG0
    MHISP              0.002       0.010      0.002       0.000       0.022

  Specific indirect 17
    PRGBP
    BMI
    MAGE
    CIG0
    MHISP              0.001       0.002      0.002       0.000       0.006

  Direct
    PRGBP
    MHISP              0.030       0.068      0.181      -0.199       0.060


Effects from OTHM to PRGBP

    Total             -0.051       0.011      0.000      -0.084      -0.041      *
    Total indirect     0.178       0.062      0.000       0.102       0.337      *

  Specific indirect 1
    PRGBP
    MEDUC
    OTHM               0.087       0.037      0.000       0.055       0.172      *

  Specific indirect 2
    PRGBP
    CIG0
    OTHM               0.105       0.044      0.000       0.060       0.228      *

  Specific indirect 3
    PRGBP
    WIC
    OTHM               0.021       0.007      0.043       0.001       0.030      *

  Specific indirect 4
    PRGBP
    MAGE
    OTHM               0.025       0.004      0.000       0.017       0.032      *

  Specific indirect 5
    PRGBP
    MHT
    OTHM              -0.006       0.001      0.000      -0.008      -0.004      *

  Specific indirect 6
    PRGBP
    BMI
    OTHM               0.028       0.028      0.002      -0.001       0.097

  Specific indirect 7
    PRGBP
    MEDUC
    CIG0
    OTHM              -0.042       0.023      0.000      -0.094      -0.025      *

  Specific indirect 8
    PRGBP
    WIC
    MEDUC
    OTHM              -0.029       0.005      0.000      -0.039      -0.022      *

  Specific indirect 9
    PRGBP
    WIC
    MAGE
    OTHM              -0.001       0.002      0.011      -0.006       0.000

  Specific indirect 10
    PRGBP
    MAGE
    CIG0
    OTHM              -0.011       0.002      0.000      -0.014      -0.007      *

  Specific indirect 11
    PRGBP
    BMI
    MEDUC
    OTHM              -0.008       0.010      0.002      -0.032       0.000

  Specific indirect 12
    PRGBP
    BMI
    CIG0
    OTHM              -0.010       0.012      0.002      -0.040       0.001

  Specific indirect 13
    PRGBP
    BMI
    MAGE
    OTHM              -0.004       0.003      0.002      -0.011       0.000

  Specific indirect 14
    PRGBP
    WIC
    MEDUC
    CIG0
    OTHM               0.014       0.003      0.000       0.010       0.021      *

  Specific indirect 15
    PRGBP
    WIC
    MAGE
    CIG0
    OTHM               0.001       0.001      0.011       0.000       0.003

  Specific indirect 16
    PRGBP
    BMI
    MEDUC
    CIG0
    OTHM               0.004       0.006      0.002       0.000       0.018

  Specific indirect 17
    PRGBP
    BMI
    MAGE
    CIG0
    OTHM               0.001       0.001      0.002       0.000       0.005

  Direct
    PRGBP
    OTHM              -0.228       0.070      0.000      -0.418      -0.151      *


Effects from AFRAMF to PRGBP

    Total             -0.019       0.017      0.000      -0.048      -0.009      *
    Total indirect    -0.015       0.013      0.057      -0.025       0.014

  Specific indirect 1
    PRGBP
    CIG0
    AFRAMF             0.070       0.043      0.000       0.039       0.205      *

  Specific indirect 2
    PRGBP
    WIC
    AFRAMF            -0.058       0.022      0.000      -0.123      -0.042      *

  Specific indirect 3
    PRGBP
    FAGE
    AFRAMF             0.001       0.001      0.086      -0.002       0.002

  Specific indirect 4
    PRGBP
    PAYER
    FEDUC
    AFRAMF             0.001       0.001      0.037       0.000       0.002      *

  Specific indirect 5
    PRGBP
    PAYER
    FAGE
    AFRAMF             0.000       0.000      0.037       0.000       0.000      *

  Specific indirect 6
    PRGBP
    MEDUC
    CIG0
    AFRAMF            -0.028       0.024      0.000      -0.085      -0.016      *

  Specific indirect 7
    PRGBP
    MAGE
    CIG0
    AFRAMF            -0.007       0.002      0.000      -0.012      -0.004      *

  Specific indirect 8
    PRGBP
    BMI
    CIG0
    AFRAMF            -0.006       0.011      0.002      -0.037       0.000

  Specific indirect 9
    PRGBP
    PAYER
    FEDUC
    FAGE
    AFRAMF             0.000       0.000      0.037       0.000       0.000      *

  Specific indirect 10
    PRGBP
    WIC
    MEDUC
    CIG0
    AFRAMF             0.009       0.004      0.000       0.006       0.018      *

  Specific indirect 11
    PRGBP
    WIC
    MAGE
    CIG0
    AFRAMF             0.000       0.001      0.011       0.000       0.002

  Specific indirect 12
    PRGBP
    BMI
    MEDUC
    CIG0
    AFRAMF             0.003       0.005      0.002       0.000       0.016

  Specific indirect 13
    PRGBP
    BMI
    MAGE
    CIG0
    AFRAMF             0.001       0.001      0.002       0.000       0.004

  Direct
    PRGBP
    AFRAMF            -0.004       0.014      0.209      -0.042       0.010


Effects from FHISP to PRGBP

    Total             -0.011       0.015      0.000      -0.032      -0.003      *
    Total indirect    -0.006       0.018      0.275      -0.017       0.043

  Specific indirect 1
    PRGBP
    CIG0
    FHISP              0.115       0.056      0.000       0.070       0.282      *

  Specific indirect 2
    PRGBP
    WIC
    FHISP             -0.078       0.024      0.000      -0.148      -0.057      *

  Specific indirect 3
    PRGBP
    FAGE
    FHISP              0.002       0.002      0.086      -0.003       0.003

  Specific indirect 4
    PRGBP
    PAYER
    FEDUC
    FHISP              0.002       0.002      0.037       0.001       0.004      *

  Specific indirect 5
    PRGBP
    PAYER
    FAGE
    FHISP              0.000       0.000      0.037       0.000       0.001      *

  Specific indirect 6
    PRGBP
    MEDUC
    CIG0
    FHISP             -0.046       0.029      0.000      -0.120      -0.027      *

  Specific indirect 7
    PRGBP
    MAGE
    CIG0
    FHISP             -0.012       0.003      0.000      -0.017      -0.008      *

  Specific indirect 8
    PRGBP
    BMI
    CIG0
    FHISP             -0.010       0.015      0.002      -0.052       0.000

  Specific indirect 9
    PRGBP
    PAYER
    FEDUC
    FAGE
    FHISP              0.000       0.000      0.037       0.000       0.000      *

  Specific indirect 10
    PRGBP
    WIC
    MEDUC
    CIG0
    FHISP              0.015       0.005      0.000       0.011       0.026      *

  Specific indirect 11
    PRGBP
    WIC
    MAGE
    CIG0
    FHISP              0.001       0.001      0.011       0.000       0.003

  Specific indirect 12
    PRGBP
    BMI
    MEDUC
    CIG0
    FHISP              0.004       0.007      0.002       0.000       0.023

  Specific indirect 13
    PRGBP
    BMI
    MAGE
    CIG0
    FHISP              0.002       0.001      0.002       0.000       0.006

  Direct
    PRGBP
    FHISP             -0.006       0.017      0.170      -0.059       0.009


Effects from OTHF to PRGBP

    Total             -0.054       0.009      0.000      -0.082      -0.044      *
    Total indirect    -0.029       0.009      0.000      -0.056      -0.020      *

  Specific indirect 1
    PRGBP
    CIG0
    OTHF              -0.024       0.014      0.003      -0.068      -0.012      *

  Specific indirect 2
    PRGBP
    WIC
    OTHF              -0.011       0.006      0.000      -0.019      -0.006      *

  Specific indirect 3
    PRGBP
    FAGE
    OTHF              -0.003       0.002      0.086      -0.004       0.003

  Specific indirect 4
    PRGBP
    PAYER
    FEDUC
    OTHF              -0.001       0.001      0.037      -0.002       0.000      *

  Specific indirect 5
    PRGBP
    PAYER
    FAGE
    OTHF               0.000       0.000      0.037      -0.001       0.000      *

  Specific indirect 6
    PRGBP
    MEDUC
    CIG0
    OTHF               0.009       0.006      0.003       0.005       0.028      *

  Specific indirect 7
    PRGBP
    MAGE
    CIG0
    OTHF               0.002       0.001      0.003       0.001       0.004      *

  Specific indirect 8
    PRGBP
    BMI
    CIG0
    OTHF               0.002       0.003      0.006       0.000       0.012

  Specific indirect 9
    PRGBP
    PAYER
    FEDUC
    FAGE
    OTHF               0.000       0.000      0.037       0.000       0.000      *

  Specific indirect 10
    PRGBP
    WIC
    MEDUC
    CIG0
    OTHF              -0.003       0.001      0.003      -0.006      -0.002      *

  Specific indirect 11
    PRGBP
    WIC
    MAGE
    CIG0
    OTHF               0.000       0.000      0.015      -0.001       0.000

  Specific indirect 12
    PRGBP
    BMI
    MEDUC
    CIG0
    OTHF              -0.001       0.001      0.006      -0.005       0.000

  Specific indirect 13
    PRGBP
    BMI
    MAGE
    CIG0
    OTHF               0.000       0.000      0.006      -0.001       0.000

  Direct
    PRGBP
    OTHF              -0.025       0.006      0.000      -0.036      -0.013      *


Effects from SOCDEP to PRGBP

    Total              0.141       0.093      0.047       0.004       0.179      *
    Total indirect    -1.618       0.362      0.004      -2.286      -1.134      *

  Specific indirect 1
    PRGBP
    PAYER
    SOCDEP             0.034       0.012      0.028       0.015       0.064      *

  Specific indirect 2
    PRGBP
    MEDUC
    SOCDEP            -0.826       0.226      0.004      -1.223      -0.546      *

  Specific indirect 3
    PRGBP
    CIG0
    SOCDEP            -0.286       0.122      0.004      -0.525      -0.172      *

  Specific indirect 4
    PRGBP
    WIC
    SOCDEP            -0.711       0.121      0.004      -0.908      -0.565      *

  Specific indirect 5
    PRGBP
    FAGE
    SOCDEP             0.018       0.013      0.086      -0.017       0.026

  Specific indirect 6
    PRGBP
    MAGE
    SOCDEP            -0.195       0.036      0.004      -0.248      -0.146      *

  Specific indirect 7
    PRGBP
    MHT
    SOCDEP            -0.005       0.001      0.005      -0.006      -0.003      *

  Specific indirect 8
    PRGBP
    BMI
    SOCDEP            -0.143       0.112      0.006      -0.417       0.002

  Specific indirect 9
    PRGBP
    PAYER
    FEDUC
    SOCDEP             0.007       0.006      0.035       0.003       0.015      *

  Specific indirect 10
    PRGBP
    PAYER
    FAGE
    SOCDEP             0.003       0.002      0.035       0.001       0.005      *

  Specific indirect 11
    PRGBP
    MEDUC
    CIG0
    SOCDEP             0.114       0.076      0.004       0.069       0.214      *

  Specific indirect 12
    PRGBP
    WIC
    MEDUC
    SOCDEP             0.270       0.054      0.004       0.217       0.346      *

  Specific indirect 13
    PRGBP
    WIC
    MAGE
    SOCDEP             0.011       0.010      0.015      -0.002       0.039

  Specific indirect 14
    PRGBP
    MAGE
    CIG0
    SOCDEP             0.028       0.011      0.004       0.020       0.037      *

  Specific indirect 15
    PRGBP
    BMI
    MEDUC
    SOCDEP             0.077       0.065      0.006      -0.002       0.234

  Specific indirect 16
    PRGBP
    BMI
    CIG0
    SOCDEP             0.026       0.032      0.006      -0.001       0.095

  Specific indirect 17
    PRGBP
    BMI
    MAGE
    SOCDEP             0.028       0.019      0.006       0.001       0.072      *

  Specific indirect 18
    PRGBP
    PAYER
    FEDUC
    FAGE
    SOCDEP             0.000       0.001      0.035       0.000       0.001      *

  Specific indirect 19
    PRGBP
    WIC
    MEDUC
    CIG0
    SOCDEP            -0.038       0.021      0.004      -0.053      -0.028      *

  Specific indirect 20
    PRGBP
    WIC
    MAGE
    CIG0
    SOCDEP            -0.002       0.003      0.015      -0.006       0.000

  Specific indirect 21
    PRGBP
    BMI
    MEDUC
    CIG0
    SOCDEP            -0.011       0.015      0.006      -0.042       0.000

  Specific indirect 22
    PRGBP
    BMI
    MAGE
    CIG0
    SOCDEP            -0.004       0.003      0.006      -0.011       0.000      *

  Direct
    PRGBP
    SOCDEP             1.754       0.346      0.004       1.271       2.354      *


Effects from CIG0 to PRGBP

    Total             -0.277       0.107      0.000      -0.587      -0.177      *
    Total indirect     0.186       0.143      0.000       0.090       0.497      *

  Specific indirect 1
    PRGBP
    MEDUC
    CIG0               0.186       0.128      0.000       0.108       0.459      *

  Specific indirect 2
    PRGBP
    MAGE
    CIG0               0.047       0.013      0.000       0.029       0.064      *

  Specific indirect 3
    PRGBP
    BMI
    CIG0               0.042       0.062      0.002      -0.002       0.203

  Specific indirect 4
    PRGBP
    WIC
    MEDUC
    CIG0              -0.062       0.024      0.000      -0.100      -0.044      *

  Specific indirect 5
    PRGBP
    WIC
    MAGE
    CIG0              -0.003       0.005      0.011      -0.013       0.001

  Specific indirect 6
    PRGBP
    BMI
    MEDUC
    CIG0              -0.017       0.030      0.002      -0.087       0.001

  Specific indirect 7
    PRGBP
    BMI
    MAGE
    CIG0              -0.007       0.006      0.002      -0.022       0.000

  Direct
    PRGBP
    CIG0              -0.465       0.225      0.000      -1.122      -0.266      *


Effects from MAGE to PRGBP

    Total              0.203       0.033      0.000       0.124       0.257      *
    Total indirect    -0.051       0.035      0.000      -0.146      -0.014      *

  Specific indirect 1
    PRGBP
    WIC
    MAGE              -0.014       0.014      0.011      -0.053       0.003

  Specific indirect 2
    PRGBP
    BMI
    MAGE              -0.037       0.026      0.002      -0.100      -0.002      *

  Direct
    PRGBP
    MAGE               0.259       0.035      0.000       0.194       0.323      *


Effects from FAGE to PRGBP

    Total             -0.041       0.030      0.077      -0.057       0.044
    Total indirect    -0.006       0.007      0.037      -0.011      -0.003      *

  Specific indirect 1
    PRGBP
    PAYER
    FAGE              -0.005       0.004      0.037      -0.010      -0.002      *

  Specific indirect 2
    PRGBP
    PAYER
    FEDUC
    FAGE              -0.001       0.003      0.037      -0.001       0.000      *

  Direct
    PRGBP
    FAGE              -0.036       0.027      0.086      -0.052       0.035


Effects from MEDUC to PRGBP

    Total              0.480       0.116      0.000       0.326       0.710      *
    Total indirect    -0.358       0.080      0.000      -0.527      -0.235      *

  Specific indirect 1
    PRGBP
    WIC
    MEDUC             -0.274       0.034      0.000      -0.348      -0.222      *

  Specific indirect 2
    PRGBP
    BMI
    MEDUC             -0.078       0.065      0.002      -0.232       0.003

  Direct
    PRGBP
    MEDUC              0.839       0.187      0.000       0.559       1.232      *


Effects from FEDUC to PRGBP

    Total             -0.010       0.012      0.037      -0.022      -0.005      *
    Total indirect    -0.010       0.012      0.037      -0.022      -0.005      *

  Specific indirect 1
    PRGBP
    PAYER
    FEDUC             -0.010       0.012      0.037      -0.022      -0.005      *


Effects from MHT to PRGBP

    Total              0.030       0.006      0.000       0.021       0.041      *
    Total indirect     0.000       0.000      0.007       0.000       0.000

  Direct
    PRGBP
    MHT                0.030       0.006      0.000       0.021       0.041      *


Effects from BMI to PRGBP

    Total             -0.110       0.085      0.002      -0.323       0.001
    Total indirect     0.000       0.000      0.008       0.000       0.000

  Direct
    PRGBP
    BMI               -0.110       0.085      0.002      -0.323       0.001


Effects from PAYER to PRGBP

    Total             -0.065       0.033      0.037      -0.131      -0.031      *
    Total indirect     0.000       0.000      0.007       0.000       0.000

  Direct
    PRGBP
    PAYER             -0.065       0.033      0.037      -0.131      -0.031      *


Effects from WIC to PRGBP

    Total             -0.620       0.090      0.000      -0.810      -0.475      *
    Total indirect     0.000       0.000      0.007       0.000       0.000

  Direct
    PRGBP
    WIC               -0.620       0.090      0.000      -0.810      -0.475      *


Effects from PRECAREM to PRGBP

    Total              0.000       0.000      0.000       0.000       0.000
    Total indirect     0.000       0.000      0.000       0.000       0.000


Effects from AFRAMM to PRGDM

    Total             -0.009       0.006      0.020      -0.019       0.001
    Total indirect    -0.003       0.004      0.266      -0.009       0.006

  Specific indirect 1
    PRGDM
    MEDUC
    AFRAMM             0.000       0.002      0.370      -0.001       0.003

  Specific indirect 2
    PRGDM
    CIG0
    AFRAMM            -0.004       0.002      0.026      -0.008       0.000      *

  Specific indirect 3
    PRGDM
    WIC
    AFRAMM             0.001       0.003      0.415      -0.004       0.007

  Specific indirect 4
    PRGDM
    MAGE
    AFRAMM            -0.005       0.001      0.008      -0.006      -0.003      *

  Specific indirect 5
    PRGDM
    MHT
    AFRAMM             0.001       0.000      0.000       0.001       0.002      *

  Specific indirect 6
    PRGDM
    BMI
    AFRAMM             0.010       0.008      0.099      -0.007       0.013

  Specific indirect 7
    PRGDM
    MEDUC
    CIG0
    AFRAMM             0.000       0.002      0.353      -0.001       0.002

  Specific indirect 8
    PRGDM
    WIC
    MEDUC
    AFRAMM             0.000       0.000      0.344      -0.001       0.000

  Specific indirect 9
    PRGDM
    WIC
    MAGE
    AFRAMM             0.000       0.000      0.413       0.000       0.000

  Specific indirect 10
    PRGDM
    MAGE
    CIG0
    AFRAMM            -0.002       0.001      0.000      -0.005      -0.001      *

  Specific indirect 11
    PRGDM
    BMI
    MEDUC
    AFRAMM            -0.003       0.003      0.133      -0.004       0.003

  Specific indirect 12
    PRGDM
    BMI
    CIG0
    AFRAMM             0.005       0.006      0.000       0.003       0.016      *

  Specific indirect 13
    PRGDM
    BMI
    MAGE
    AFRAMM            -0.002       0.001      0.008      -0.003      -0.001      *

  Specific indirect 14
    PRGDM
    WIC
    MEDUC
    CIG0
    AFRAMM             0.000       0.000      0.415      -0.001       0.000

  Specific indirect 15
    PRGDM
    WIC
    MAGE
    CIG0
    AFRAMM             0.000       0.000      0.416       0.000       0.000

  Specific indirect 16
    PRGDM
    BMI
    MEDUC
    CIG0
    AFRAMM            -0.002       0.003      0.000      -0.007      -0.001      *

  Specific indirect 17
    PRGDM
    BMI
    MAGE
    CIG0
    AFRAMM            -0.001       0.000      0.000      -0.002      -0.001      *

  Direct
    PRGDM
    AFRAMM            -0.007       0.006      0.093      -0.018       0.004


Effects from MHISP to PRGDM

    Total              0.012       0.005      0.029       0.003       0.020      *
    Total indirect     0.006       0.005      0.068      -0.002       0.018

  Specific indirect 1
    PRGDM
    MEDUC
    MHISP              0.001       0.003      0.376      -0.004       0.008

  Specific indirect 2
    PRGDM
    CIG0
    MHISP             -0.007       0.004      0.026      -0.015      -0.001      *

  Specific indirect 3
    PRGDM
    WIC
    MHISP              0.001       0.004      0.415      -0.006       0.009

  Specific indirect 4
    PRGDM
    MAGE
    MHISP             -0.003       0.002      0.125      -0.004       0.002

  Specific indirect 5
    PRGDM
    MHT
    MHISP              0.016       0.001      0.000       0.014       0.017      *

  Specific indirect 6
    PRGDM
    BMI
    MHISP              0.009       0.012      0.138      -0.017       0.013

  Specific indirect 7
    PRGDM
    MEDUC
    CIG0
    MHISP              0.000       0.004      0.353      -0.002       0.003

  Specific indirect 8
    PRGDM
    WIC
    MEDUC
    MHISP              0.000       0.001      0.369      -0.002       0.001

  Specific indirect 9
    PRGDM
    WIC
    MAGE
    MHISP              0.000       0.000      0.344       0.000       0.000

  Specific indirect 10
    PRGDM
    MAGE
    CIG0
    MHISP             -0.003       0.002      0.000      -0.009      -0.002      *

  Specific indirect 11
    PRGDM
    BMI
    MEDUC
    MHISP             -0.009       0.005      0.062      -0.012       0.001

  Specific indirect 12
    PRGDM
    BMI
    CIG0
    MHISP              0.008       0.010      0.000       0.006       0.030      *

  Specific indirect 13
    PRGDM
    BMI
    MAGE
    MHISP             -0.001       0.001      0.125      -0.002       0.001

  Specific indirect 14
    PRGDM
    WIC
    MEDUC
    CIG0
    MHISP              0.000       0.001      0.415      -0.001       0.001

  Specific indirect 15
    PRGDM
    WIC
    MAGE
    CIG0
    MHISP              0.000       0.000      0.416       0.000       0.000

  Specific indirect 16
    PRGDM
    BMI
    MEDUC
    CIG0
    MHISP             -0.003       0.005      0.000      -0.013      -0.002      *

  Specific indirect 17
    PRGDM
    BMI
    MAGE
    CIG0
    MHISP             -0.001       0.001      0.000      -0.003      -0.001      *

  Direct
    PRGDM
    MHISP              0.005       0.006      0.193      -0.008       0.016


Effects from OTHM to PRGDM

    Total              0.106       0.003      0.000       0.100       0.112      *
    Total indirect    -0.012       0.011      0.106      -0.036       0.007

  Specific indirect 1
    PRGDM
    MEDUC
    OTHM              -0.002       0.006      0.353      -0.012       0.006

  Specific indirect 2
    PRGDM
    CIG0
    OTHM              -0.014       0.007      0.026      -0.027      -0.001      *

  Specific indirect 3
    PRGDM
    WIC
    OTHM               0.000       0.001      0.379      -0.003       0.001

  Specific indirect 4
    PRGDM
    MAGE
    OTHM               0.016       0.001      0.000       0.013       0.018      *

  Specific indirect 5
    PRGDM
    MHT
    OTHM               0.014       0.001      0.000       0.013       0.015      *

  Specific indirect 6
    PRGDM
    BMI
    OTHM              -0.050       0.007      0.000      -0.060      -0.041      *

  Specific indirect 7
    PRGDM
    MEDUC
    CIG0
    OTHM               0.001       0.003      0.353      -0.003       0.006

  Specific indirect 8
    PRGDM
    WIC
    MEDUC
    OTHM               0.000       0.002      0.415      -0.002       0.004

  Specific indirect 9
    PRGDM
    WIC
    MAGE
    OTHM               0.000       0.000      0.416       0.000       0.000

  Specific indirect 10
    PRGDM
    MAGE
    CIG0
    OTHM              -0.007       0.001      0.000      -0.008      -0.005      *

  Specific indirect 11
    PRGDM
    BMI
    MEDUC
    OTHM               0.015       0.004      0.000       0.012       0.019      *

  Specific indirect 12
    PRGDM
    BMI
    CIG0
    OTHM               0.017       0.004      0.000       0.013       0.024      *

  Specific indirect 13
    PRGDM
    BMI
    MAGE
    OTHM               0.006       0.001      0.000       0.005       0.007      *

  Specific indirect 14
    PRGDM
    WIC
    MEDUC
    CIG0
    OTHM               0.000       0.001      0.415      -0.002       0.001

  Specific indirect 15
    PRGDM
    WIC
    MAGE
    CIG0
    OTHM               0.000       0.000      0.416       0.000       0.000

  Specific indirect 16
    PRGDM
    BMI
    MEDUC
    CIG0
    OTHM              -0.007       0.002      0.000      -0.010      -0.005      *

  Specific indirect 17
    PRGDM
    BMI
    MAGE
    CIG0
    OTHM              -0.003       0.000      0.000      -0.003      -0.002      *

  Direct
    PRGDM
    OTHM               0.118       0.012      0.000       0.098       0.143      *


Effects from AFRAMF to PRGDM

    Total             -0.035       0.005      0.002      -0.044      -0.025      *
    Total indirect    -0.008       0.004      0.037      -0.012      -0.002      *

  Specific indirect 1
    PRGDM
    CIG0
    AFRAMF            -0.009       0.005      0.026      -0.018      -0.001      *

  Specific indirect 2
    PRGDM
    WIC
    AFRAMF             0.001       0.003      0.415      -0.005       0.008

  Specific indirect 3
    PRGDM
    FAGE
    AFRAMF            -0.001       0.000      0.000      -0.001       0.000      *

  Specific indirect 4
    PRGDM
    PAYER
    FEDUC
    AFRAMF             0.000       0.001      0.321       0.000       0.001

  Specific indirect 5
    PRGDM
    PAYER
    FAGE
    AFRAMF             0.000       0.000      0.321       0.000       0.000

  Specific indirect 6
    PRGDM
    MEDUC
    CIG0
    AFRAMF             0.001       0.003      0.353      -0.002       0.004

  Specific indirect 7
    PRGDM
    MAGE
    CIG0
    AFRAMF            -0.004       0.001      0.000      -0.007      -0.003      *

  Specific indirect 8
    PRGDM
    BMI
    CIG0
    AFRAMF             0.011       0.005      0.000       0.008       0.021      *

  Specific indirect 9
    PRGDM
    PAYER
    FEDUC
    FAGE
    AFRAMF             0.000       0.000      0.321       0.000       0.000

  Specific indirect 10
    PRGDM
    WIC
    MEDUC
    CIG0
    AFRAMF             0.000       0.001      0.415      -0.001       0.001

  Specific indirect 11
    PRGDM
    WIC
    MAGE
    CIG0
    AFRAMF             0.000       0.000      0.416       0.000       0.000

  Specific indirect 12
    PRGDM
    BMI
    MEDUC
    CIG0
    AFRAMF            -0.005       0.003      0.000      -0.009      -0.003      *

  Specific indirect 13
    PRGDM
    BMI
    MAGE
    CIG0
    AFRAMF            -0.002       0.000      0.000      -0.002      -0.001      *

  Direct
    PRGDM
    AFRAMF            -0.027       0.005      0.000      -0.036      -0.018      *


Effects from FHISP to PRGDM

    Total             -0.015       0.005      0.013      -0.023      -0.008      *
    Total indirect    -0.014       0.007      0.042      -0.020      -0.002      *

  Specific indirect 1
    PRGDM
    CIG0
    FHISP             -0.015       0.007      0.026      -0.030      -0.001      *

  Specific indirect 2
    PRGDM
    WIC
    FHISP              0.001       0.004      0.415      -0.006       0.010

  Specific indirect 3
    PRGDM
    FAGE
    FHISP             -0.001       0.000      0.000      -0.002      -0.001      *

  Specific indirect 4
    PRGDM
    PAYER
    FEDUC
    FHISP              0.000       0.001      0.321      -0.001       0.002

  Specific indirect 5
    PRGDM
    PAYER
    FAGE
    FHISP              0.000       0.000      0.321       0.000       0.000

  Specific indirect 6
    PRGDM
    MEDUC
    CIG0
    FHISP              0.001       0.004      0.353      -0.003       0.006

  Specific indirect 7
    PRGDM
    MAGE
    CIG0
    FHISP             -0.007       0.001      0.000      -0.010      -0.006      *

  Specific indirect 8
    PRGDM
    BMI
    CIG0
    FHISP              0.019       0.006      0.000       0.015       0.030      *

  Specific indirect 9
    PRGDM
    PAYER
    FEDUC
    FAGE
    FHISP              0.000       0.000      0.321       0.000       0.000

  Specific indirect 10
    PRGDM
    WIC
    MEDUC
    CIG0
    FHISP              0.000       0.001      0.415      -0.002       0.001

  Specific indirect 11
    PRGDM
    WIC
    MAGE
    CIG0
    FHISP              0.000       0.000      0.416       0.000       0.000

  Specific indirect 12
    PRGDM
    BMI
    MEDUC
    CIG0
    FHISP             -0.008       0.003      0.000      -0.013      -0.006      *

  Specific indirect 13
    PRGDM
    BMI
    MAGE
    CIG0
    FHISP             -0.003       0.000      0.000      -0.004      -0.002      *

  Direct
    PRGDM
    FHISP             -0.002       0.005      0.302      -0.013       0.007


Effects from OTHF to PRGDM

    Total              0.027       0.003      0.000       0.020       0.033      *
    Total indirect     0.004       0.003      0.056      -0.001       0.008

  Specific indirect 1
    PRGDM
    CIG0
    OTHF               0.003       0.002      0.029       0.000       0.006      *

  Specific indirect 2
    PRGDM
    WIC
    OTHF               0.000       0.001      0.415      -0.001       0.001

  Specific indirect 3
    PRGDM
    FAGE
    OTHF               0.002       0.000      0.000       0.001       0.002      *

  Specific indirect 4
    PRGDM
    PAYER
    FEDUC
    OTHF               0.000       0.001      0.321      -0.001       0.000

  Specific indirect 5
    PRGDM
    PAYER
    FAGE
    OTHF               0.000       0.000      0.321       0.000       0.000

  Specific indirect 6
    PRGDM
    MEDUC
    CIG0
    OTHF               0.000       0.001      0.356      -0.001       0.001

  Specific indirect 7
    PRGDM
    MAGE
    CIG0
    OTHF               0.002       0.000      0.003       0.001       0.002      *

  Specific indirect 8
    PRGDM
    BMI
    CIG0
    OTHF              -0.004       0.001      0.003      -0.007      -0.003      *

  Specific indirect 9
    PRGDM
    PAYER
    FEDUC
    FAGE
    OTHF               0.000       0.000      0.321       0.000       0.000

  Specific indirect 10
    PRGDM
    WIC
    MEDUC
    CIG0
    OTHF               0.000       0.000      0.417       0.000       0.000

  Specific indirect 11
    PRGDM
    WIC
    MAGE
    CIG0
    OTHF               0.000       0.000      0.418       0.000       0.000

  Specific indirect 12
    PRGDM
    BMI
    MEDUC
    CIG0
    OTHF               0.002       0.001      0.003       0.001       0.003      *

  Specific indirect 13
    PRGDM
    BMI
    MAGE
    CIG0
    OTHF               0.001       0.000      0.003       0.000       0.001      *

  Direct
    PRGDM
    OTHF               0.022       0.004      0.000       0.015       0.029      *


Effects from SOCDEP to PRGDM

    Total              0.005       0.021      0.201      -0.010       0.021
    Total indirect    -0.003       0.086      0.487      -0.142       0.183

  Specific indirect 1
    PRGDM
    PAYER
    SOCDEP             0.002       0.006      0.331      -0.008       0.012

  Specific indirect 2
    PRGDM
    MEDUC
    SOCDEP             0.015       0.047      0.355      -0.055       0.112

  Specific indirect 3
    PRGDM
    CIG0
    SOCDEP             0.037       0.022      0.029      -0.001       0.073

  Specific indirect 4
    PRGDM
    WIC
    SOCDEP             0.007       0.036      0.417      -0.049       0.089

  Specific indirect 5
    PRGDM
    FAGE
    SOCDEP            -0.011       0.002      0.005      -0.014      -0.007      *

  Specific indirect 6
    PRGDM
    MAGE
    SOCDEP            -0.125       0.019      0.004      -0.143      -0.102      *

  Specific indirect 7
    PRGDM
    MHT
    SOCDEP             0.012       0.002      0.005       0.010       0.013      *

  Specific indirect 8
    PRGDM
    BMI
    SOCDEP             0.253       0.042      0.004       0.212       0.305      *

  Specific indirect 9
    PRGDM
    PAYER
    FEDUC
    SOCDEP             0.000       0.004      0.324      -0.002       0.005

  Specific indirect 10
    PRGDM
    PAYER
    FAGE
    SOCDEP             0.000       0.001      0.324      -0.001       0.001

  Specific indirect 11
    PRGDM
    MEDUC
    CIG0
    SOCDEP            -0.002       0.012      0.355      -0.015       0.008

  Specific indirect 12
    PRGDM
    WIC
    MEDUC
    SOCDEP            -0.003       0.014      0.417      -0.035       0.019

  Specific indirect 13
    PRGDM
    WIC
    MAGE
    SOCDEP             0.000       0.001      0.419      -0.002       0.001

  Specific indirect 14
    PRGDM
    MAGE
    CIG0
    SOCDEP             0.018       0.005      0.004       0.014       0.021      *

  Specific indirect 15
    PRGDM
    BMI
    MEDUC
    SOCDEP            -0.137       0.024      0.004      -0.166      -0.115      *

  Specific indirect 16
    PRGDM
    BMI
    CIG0
    SOCDEP            -0.047       0.020      0.004      -0.057      -0.038      *

  Specific indirect 17
    PRGDM
    BMI
    MAGE
    SOCDEP            -0.050       0.008      0.004      -0.060      -0.039      *

  Specific indirect 18
    PRGDM
    PAYER
    FEDUC
    FAGE
    SOCDEP             0.000       0.001      0.324       0.000       0.000

  Specific indirect 19
    PRGDM
    WIC
    MEDUC
    CIG0
    SOCDEP             0.000       0.002      0.417      -0.003       0.005

  Specific indirect 20
    PRGDM
    WIC
    MAGE
    CIG0
    SOCDEP             0.000       0.000      0.418       0.000       0.000

  Specific indirect 21
    PRGDM
    BMI
    MEDUC
    CIG0
    SOCDEP             0.019       0.009      0.004       0.015       0.024      *

  Specific indirect 22
    PRGDM
    BMI
    MAGE
    CIG0
    SOCDEP             0.007       0.002      0.004       0.005       0.009      *

  Direct
    PRGDM
    SOCDEP             0.011       0.087      0.456      -0.181       0.153


Effects from CIG0 to PRGDM

    Total              0.055       0.029      0.057      -0.012       0.098
    Total indirect    -0.006       0.024      0.279      -0.035       0.016

  Specific indirect 1
    PRGDM
    MEDUC
    CIG0              -0.004       0.017      0.353      -0.026       0.014

  Specific indirect 2
    PRGDM
    MAGE
    CIG0               0.030       0.005      0.000       0.023       0.037      *

  Specific indirect 3
    PRGDM
    BMI
    CIG0              -0.076       0.027      0.000      -0.115      -0.060      *

  Specific indirect 4
    PRGDM
    WIC
    MEDUC
    CIG0               0.001       0.004      0.415      -0.005       0.008

  Specific indirect 5
    PRGDM
    WIC
    MAGE
    CIG0               0.000       0.000      0.416       0.000       0.000

  Specific indirect 6
    PRGDM
    BMI
    MEDUC
    CIG0               0.031       0.014      0.000       0.023       0.050      *

  Specific indirect 7
    PRGDM
    BMI
    MAGE
    CIG0               0.012       0.002      0.000       0.010       0.014      *

  Direct
    PRGDM
    CIG0               0.060       0.031      0.026       0.003       0.120      *


Effects from MAGE to PRGDM

    Total              0.230       0.012      0.000       0.212       0.246      *
    Total indirect     0.065       0.007      0.000       0.053       0.080      *

  Specific indirect 1
    PRGDM
    WIC
    MAGE               0.000       0.001      0.416      -0.002       0.002

  Specific indirect 2
    PRGDM
    BMI
    MAGE               0.065       0.007      0.000       0.055       0.078      *

  Direct
    PRGDM
    MAGE               0.165       0.014      0.000       0.137       0.187      *


Effects from FAGE to PRGDM

    Total              0.020       0.005      0.009       0.012       0.029      *
    Total indirect     0.000       0.004      0.321      -0.004       0.002

  Specific indirect 1
    PRGDM
    PAYER
    FAGE               0.000       0.002      0.321      -0.003       0.001

  Specific indirect 2
    PRGDM
    PAYER
    FEDUC
    FAGE               0.000       0.002      0.321       0.000       0.000

  Direct
    PRGDM
    FAGE               0.021       0.004      0.000       0.013       0.028      *


Effects from MEDUC to PRGDM

    Total              0.127       0.023      0.004       0.085       0.160      *
    Total indirect     0.143       0.027      0.000       0.100       0.201      *

  Specific indirect 1
    PRGDM
    WIC
    MEDUC              0.003       0.014      0.415      -0.019       0.036

  Specific indirect 2
    PRGDM
    BMI
    MEDUC              0.139       0.015      0.000       0.117       0.168      *

  Direct
    PRGDM
    MEDUC             -0.015       0.045      0.353      -0.114       0.054


Effects from FEDUC to PRGDM

    Total             -0.001       0.007      0.321      -0.008       0.003
    Total indirect    -0.001       0.007      0.321      -0.008       0.003

  Specific indirect 1
    PRGDM
    PAYER
    FEDUC             -0.001       0.007      0.321      -0.008       0.003


Effects from MHT to PRGDM

    Total             -0.073       0.003      0.000      -0.079      -0.068      *
    Total indirect     0.000       0.000      0.004       0.000       0.000

  Direct
    PRGDM
    MHT               -0.073       0.003      0.000      -0.079      -0.068      *


Effects from BMI to PRGDM

    Total              0.196       0.016      0.000       0.170       0.232      *
    Total indirect     0.000       0.000      0.004       0.000       0.000

  Direct
    PRGDM
    BMI                0.196       0.016      0.000       0.170       0.232      *


Effects from PAYER to PRGDM

    Total             -0.004       0.015      0.321      -0.035       0.018
    Total indirect     0.000       0.000      0.004       0.000       0.000

  Direct
    PRGDM
    PAYER             -0.004       0.015      0.321      -0.035       0.018


Effects from WIC to PRGDM

    Total              0.007       0.031      0.415      -0.043       0.076
    Total indirect     0.000       0.000      0.013       0.000       0.000

  Direct
    PRGDM
    WIC                0.007       0.031      0.415      -0.043       0.076


Effects from PRECAREM to PRGDM

    Total              0.000       0.000      0.000       0.000       0.000
    Total indirect     0.000       0.000      0.000       0.000       0.000


Effects from AFRAMM to BWT

    Total             -0.089       0.002      0.000      -0.093      -0.085      *
    Total indirect    -0.001       0.005      0.412      -0.008       0.014

  Specific indirect 1
    BWT
    MEDUC
    AFRAMM            -0.001       0.002      0.135      -0.003       0.002

  Specific indirect 2
    BWT
    CIG0
    AFRAMM             0.009       0.004      0.000       0.005       0.018      *

  Specific indirect 3
    BWT
    WIC
    AFRAMM            -0.005       0.002      0.008      -0.009      -0.001      *

  Specific indirect 4
    BWT
    PRGBP
    AFRAMM            -0.015       0.008      0.086      -0.021       0.011

  Specific indirect 5
    BWT
    PRGDM
    AFRAMM             0.000       0.000      0.093       0.000       0.000

  Specific indirect 6
    BWT
    MAGE
    AFRAMM             0.000       0.000      0.355      -0.001       0.001

  Specific indirect 7
    BWT
    MHT
    AFRAMM            -0.004       0.001      0.000      -0.005      -0.003      *

  Specific indirect 8
    BWT
    BMI
    AFRAMM             0.006       0.004      0.099      -0.005       0.008

  Specific indirect 9
    BWT
    MEDUC
    CIG0
    AFRAMM            -0.001       0.002      0.005      -0.004       0.000

  Specific indirect 10
    BWT
    WIC
    MEDUC
    AFRAMM             0.000       0.000      0.141       0.000       0.001

  Specific indirect 11
    BWT
    WIC
    MAGE
    AFRAMM             0.000       0.000      0.028       0.000       0.000

  Specific indirect 12
    BWT
    PRGBP
    MEDUC
    AFRAMM             0.003       0.005      0.133      -0.006       0.005

  Specific indirect 13
    BWT
    PRGBP
    CIG0
    AFRAMM            -0.006       0.010      0.000      -0.034      -0.003      *

  Specific indirect 14
    BWT
    PRGBP
    WIC
    AFRAMM             0.012       0.002      0.000       0.008       0.017      *

  Specific indirect 15
    BWT
    PRGBP
    MAGE
    AFRAMM             0.002       0.000      0.008       0.001       0.002      *

  Specific indirect 16
    BWT
    PRGBP
    MHT
    AFRAMM             0.000       0.000      0.000       0.000       0.000      *

  Specific indirect 17
    BWT
    PRGBP
    BMI
    AFRAMM             0.001       0.002      0.102      -0.003       0.002

  Specific indirect 18
    BWT
    PRGDM
    MEDUC
    AFRAMM             0.000       0.000      0.370       0.000       0.000

  Specific indirect 19
    BWT
    PRGDM
    CIG0
    AFRAMM             0.000       0.000      0.026       0.000       0.000      *

  Specific indirect 20
    BWT
    PRGDM
    WIC
    AFRAMM             0.000       0.000      0.415       0.000       0.000

  Specific indirect 21
    BWT
    PRGDM
    MAGE
    AFRAMM             0.000       0.000      0.008       0.000       0.000      *

  Specific indirect 22
    BWT
    PRGDM
    MHT
    AFRAMM             0.000       0.000      0.000       0.000       0.000      *

  Specific indirect 23
    BWT
    PRGDM
    BMI
    AFRAMM             0.000       0.000      0.099       0.000       0.000

  Specific indirect 24
    BWT
    MAGE
    CIG0
    AFRAMM             0.000       0.000      0.358       0.000       0.001

  Specific indirect 25
    BWT
    BMI
    MEDUC
    AFRAMM            -0.002       0.002      0.133      -0.003       0.002

  Specific indirect 26
    BWT
    BMI
    CIG0
    AFRAMM             0.003       0.003      0.000       0.002       0.010      *

  Specific indirect 27
    BWT
    BMI
    MAGE
    AFRAMM            -0.001       0.000      0.008      -0.002      -0.001      *

  Specific indirect 28
    BWT
    PRECAREM
    MEDUC
    AFRAMM             0.000       0.000      0.113       0.000       0.000

  Specific indirect 29
    BWT
    PRECAREM
    CIG0
    AFRAMM             0.000       0.000      0.012       0.000       0.000      *

  Specific indirect 30
    BWT
    PRECAREM
    WIC
    AFRAMM             0.000       0.000      0.019       0.000       0.000

  Specific indirect 31
    BWT
    PRECAREM
    MAGE
    AFRAMM             0.000       0.000      0.017       0.000       0.000

  Specific indirect 32
    BWT
    PRECAREM
    BMI
    AFRAMM             0.000       0.000      0.087       0.000       0.000

  Specific indirect 33
    BWT
    WIC
    MEDUC
    CIG0
    AFRAMM             0.000       0.000      0.008       0.000       0.001

  Specific indirect 34
    BWT
    WIC
    MAGE
    CIG0
    AFRAMM             0.000       0.000      0.020       0.000       0.000

  Specific indirect 35
    BWT
    PRGBP
    MEDUC
    CIG0
    AFRAMM             0.002       0.005      0.000       0.001       0.014      *

  Specific indirect 36
    BWT
    PRGBP
    WIC
    MEDUC
    AFRAMM            -0.001       0.001      0.133      -0.002       0.002

  Specific indirect 37
    BWT
    PRGBP
    WIC
    MAGE
    AFRAMM             0.000       0.000      0.020       0.000       0.000

  Specific indirect 38
    BWT
    PRGBP
    MAGE
    CIG0
    AFRAMM             0.001       0.001      0.000       0.000       0.002      *

  Specific indirect 39
    BWT
    PRGBP
    BMI
    MEDUC
    AFRAMM             0.000       0.001      0.136      -0.001       0.001

  Specific indirect 40
    BWT
    PRGBP
    BMI
    CIG0
    AFRAMM             0.001       0.002      0.002       0.000       0.006

  Specific indirect 41
    BWT
    PRGBP
    BMI
    MAGE
    AFRAMM             0.000       0.000      0.011       0.000       0.000      *

  Specific indirect 42
    BWT
    PRGDM
    MEDUC
    CIG0
    AFRAMM             0.000       0.000      0.353       0.000       0.000

  Specific indirect 43
    BWT
    PRGDM
    WIC
    MEDUC
    AFRAMM             0.000       0.000      0.344       0.000       0.000

  Specific indirect 44
    BWT
    PRGDM
    WIC
    MAGE
    AFRAMM             0.000       0.000      0.413       0.000       0.000

  Specific indirect 45
    BWT
    PRGDM
    MAGE
    CIG0
    AFRAMM             0.000       0.000      0.000       0.000       0.000      *

  Specific indirect 46
    BWT
    PRGDM
    BMI
    MEDUC
    AFRAMM             0.000       0.000      0.133       0.000       0.000

  Specific indirect 47
    BWT
    PRGDM
    BMI
    CIG0
    AFRAMM             0.000       0.000      0.000       0.000       0.000      *

  Specific indirect 48
    BWT
    PRGDM
    BMI
    MAGE
    AFRAMM             0.000       0.000      0.008       0.000       0.000      *

  Specific indirect 49
    BWT
    BMI
    MEDUC
    CIG0
    AFRAMM            -0.001       0.002      0.000      -0.005      -0.001      *

  Specific indirect 50
    BWT
    BMI
    MAGE
    CIG0
    AFRAMM             0.000       0.000      0.000      -0.001       0.000      *

  Specific indirect 51
    BWT
    PRECAREM
    MEDUC
    CIG0
    AFRAMM             0.000       0.000      0.020       0.000       0.000      *

  Specific indirect 52
    BWT
    PRECAREM
    WIC
    MEDUC
    AFRAMM             0.000       0.000      0.127       0.000       0.000

  Specific indirect 53
    BWT
    PRECAREM
    WIC
    MAGE
    AFRAMM             0.000       0.000      0.036       0.000       0.000

  Specific indirect 54
    BWT
    PRECAREM
    MAGE
    CIG0
    AFRAMM             0.000       0.000      0.012       0.000       0.000      *

  Specific indirect 55
    BWT
    PRECAREM
    BMI
    MEDUC
    AFRAMM             0.000       0.000      0.121       0.000       0.000

  Specific indirect 56
    BWT
    PRECAREM
    BMI
    CIG0
    AFRAMM             0.000       0.000      0.012       0.000       0.000      *

  Specific indirect 57
    BWT
    PRECAREM
    BMI
    MAGE
    AFRAMM             0.000       0.000      0.017       0.000       0.000      *

  Specific indirect 58
    BWT
    PRGBP
    WIC
    MEDUC
    CIG0
    AFRAMM            -0.001       0.001      0.000      -0.003      -0.001      *

  Specific indirect 59
    BWT
    PRGBP
    WIC
    MAGE
    CIG0
    AFRAMM             0.000       0.000      0.011       0.000       0.000

  Specific indirect 60
    BWT
    PRGBP
    BMI
    MEDUC
    CIG0
    AFRAMM             0.000       0.001      0.002      -0.003       0.000

  Specific indirect 61
    BWT
    PRGBP
    BMI
    MAGE
    CIG0
    AFRAMM             0.000       0.000      0.002      -0.001       0.000

  Specific indirect 62
    BWT
    PRGDM
    WIC
    MEDUC
    CIG0
    AFRAMM             0.000       0.000      0.415       0.000       0.000

  Specific indirect 63
    BWT
    PRGDM
    WIC
    MAGE
    CIG0
    AFRAMM             0.000       0.000      0.416       0.000       0.000

  Specific indirect 64
    BWT
    PRGDM
    BMI
    MEDUC
    CIG0
    AFRAMM             0.000       0.000      0.000       0.000       0.000      *

  Specific indirect 65
    BWT
    PRGDM
    BMI
    MAGE
    CIG0
    AFRAMM             0.000       0.000      0.000       0.000       0.000      *

  Specific indirect 66
    BWT
    PRECAREM
    WIC
    MEDUC
    CIG0
    AFRAMM             0.000       0.000      0.019       0.000       0.000

  Specific indirect 67
    BWT
    PRECAREM
    WIC
    MAGE
    CIG0
    AFRAMM             0.000       0.000      0.031       0.000       0.000

  Specific indirect 68
    BWT
    PRECAREM
    BMI
    MEDUC
    CIG0
    AFRAMM             0.000       0.000      0.012       0.000       0.000      *

  Specific indirect 69
    BWT
    PRECAREM
    BMI
    MAGE
    CIG0
    AFRAMM             0.000       0.000      0.012       0.000       0.000      *

  Direct
    BWT
    AFRAMM            -0.088       0.005      0.000      -0.102      -0.080      *


Effects from MHISP to BWT

    Total             -0.018       0.002      0.000      -0.022      -0.015      *
    Total indirect    -0.025       0.009      0.053      -0.034       0.004

  Specific indirect 1
    BWT
    MEDUC
    MHISP             -0.005       0.004      0.064      -0.010       0.001

  Specific indirect 2
    BWT
    CIG0
    MHISP              0.015       0.007      0.000       0.009       0.033      *

  Specific indirect 3
    BWT
    WIC
    MHISP             -0.006       0.003      0.008      -0.012      -0.001      *

  Specific indirect 4
    BWT
    PRGBP
    MHISP             -0.006       0.014      0.181      -0.013       0.042

  Specific indirect 5
    BWT
    PRGDM
    MHISP              0.000       0.000      0.193       0.000       0.000

  Specific indirect 6
    BWT
    MAGE
    MHISP              0.000       0.000      0.283      -0.001       0.000

  Specific indirect 7
    BWT
    MHT
    MHISP             -0.042       0.001      0.000      -0.043      -0.041      *

  Specific indirect 8
    BWT
    BMI
    MHISP              0.006       0.007      0.138      -0.011       0.008

  Specific indirect 9
    BWT
    MEDUC
    CIG0
    MHISP             -0.002       0.003      0.005      -0.007       0.000

  Specific indirect 10
    BWT
    WIC
    MEDUC
    MHISP              0.001       0.001      0.070       0.000       0.003

  Specific indirect 11
    BWT
    WIC
    MAGE
    MHISP              0.000       0.000      0.141       0.000       0.000

  Specific indirect 12
    BWT
    PRGBP
    MEDUC
    MHISP              0.010       0.007      0.062      -0.002       0.016

  Specific indirect 13
    BWT
    PRGBP
    CIG0
    MHISP             -0.010       0.017      0.000      -0.062      -0.005      *

  Specific indirect 14
    BWT
    PRGBP
    WIC
    MHISP              0.015       0.003      0.000       0.011       0.024      *

  Specific indirect 15
    BWT
    PRGBP
    MAGE
    MHISP              0.001       0.001      0.125      -0.001       0.001

  Specific indirect 16
    BWT
    PRGBP
    MHT
    MHISP              0.001       0.000      0.000       0.001       0.002      *

  Specific indirect 17
    BWT
    PRGBP
    BMI
    MHISP              0.001       0.003      0.141      -0.006       0.002

  Specific indirect 18
    BWT
    PRGDM
    MEDUC
    MHISP              0.000       0.000      0.376       0.000       0.000

  Specific indirect 19
    BWT
    PRGDM
    CIG0
    MHISP              0.000       0.000      0.026       0.000       0.000      *

  Specific indirect 20
    BWT
    PRGDM
    WIC
    MHISP              0.000       0.000      0.415       0.000       0.000

  Specific indirect 21
    BWT
    PRGDM
    MAGE
    MHISP              0.000       0.000      0.125       0.000       0.000

  Specific indirect 22
    BWT
    PRGDM
    MHT
    MHISP              0.000       0.000      0.000       0.000       0.000      *

  Specific indirect 23
    BWT
    PRGDM
    BMI
    MHISP              0.000       0.000      0.138       0.000       0.000

  Specific indirect 24
    BWT
    MAGE
    CIG0
    MHISP              0.000       0.001      0.358      -0.001       0.001

  Specific indirect 25
    BWT
    BMI
    MEDUC
    MHISP             -0.005       0.003      0.062      -0.007       0.001

  Specific indirect 26
    BWT
    BMI
    CIG0
    MHISP              0.005       0.006      0.000       0.004       0.020      *

  Specific indirect 27
    BWT
    BMI
    MAGE
    MHISP             -0.001       0.000      0.125      -0.001       0.001

  Specific indirect 28
    BWT
    PRECAREM
    MEDUC
    MHISP              0.000       0.000      0.044       0.000       0.000

  Specific indirect 29
    BWT
    PRECAREM
    CIG0
    MHISP              0.000       0.000      0.012       0.000       0.000      *

  Specific indirect 30
    BWT
    PRECAREM
    WIC
    MHISP              0.000       0.000      0.019       0.000       0.000

  Specific indirect 31
    BWT
    PRECAREM
    MAGE
    MHISP              0.000       0.000      0.113       0.000       0.000

  Specific indirect 32
    BWT
    PRECAREM
    BMI
    MHISP              0.000       0.000      0.126       0.000       0.000

  Specific indirect 33
    BWT
    WIC
    MEDUC
    CIG0
    MHISP              0.001       0.001      0.008       0.000       0.002

  Specific indirect 34
    BWT
    WIC
    MAGE
    CIG0
    MHISP              0.000       0.000      0.020       0.000       0.000

  Specific indirect 35
    BWT
    PRGBP
    MEDUC
    CIG0
    MHISP              0.004       0.009      0.000       0.002       0.025      *

  Specific indirect 36
    BWT
    PRGBP
    WIC
    MEDUC
    MHISP             -0.004       0.002      0.062      -0.005       0.001

  Specific indirect 37
    BWT
    PRGBP
    WIC
    MAGE
    MHISP              0.000       0.000      0.133       0.000       0.000

  Specific indirect 38
    BWT
    PRGBP
    MAGE
    CIG0
    MHISP              0.001       0.001      0.000       0.001       0.004      *

  Specific indirect 39
    BWT
    PRGBP
    BMI
    MEDUC
    MHISP             -0.001       0.001      0.065      -0.002       0.000

  Specific indirect 40
    BWT
    PRGBP
    BMI
    CIG0
    MHISP              0.001       0.004      0.002       0.000       0.011

  Specific indirect 41
    BWT
    PRGBP
    BMI
    MAGE
    MHISP              0.000       0.000      0.127       0.000       0.000

  Specific indirect 42
    BWT
    PRGDM
    MEDUC
    CIG0
    MHISP              0.000       0.000      0.353       0.000       0.000

  Specific indirect 43
    BWT
    PRGDM
    WIC
    MEDUC
    MHISP              0.000       0.000      0.369       0.000       0.000

  Specific indirect 44
    BWT
    PRGDM
    WIC
    MAGE
    MHISP              0.000       0.000      0.344       0.000       0.000

  Specific indirect 45
    BWT
    PRGDM
    MAGE
    CIG0
    MHISP              0.000       0.000      0.000       0.000       0.000      *

  Specific indirect 46
    BWT
    PRGDM
    BMI
    MEDUC
    MHISP              0.000       0.000      0.062       0.000       0.000

  Specific indirect 47
    BWT
    PRGDM
    BMI
    CIG0
    MHISP              0.000       0.000      0.000       0.000       0.000      *

  Specific indirect 48
    BWT
    PRGDM
    BMI
    MAGE
    MHISP              0.000       0.000      0.125       0.000       0.000

  Specific indirect 49
    BWT
    BMI
    MEDUC
    CIG0
    MHISP             -0.002       0.003      0.000      -0.009      -0.001      *

  Specific indirect 50
    BWT
    BMI
    MAGE
    CIG0
    MHISP             -0.001       0.001      0.000      -0.002      -0.001      *

  Specific indirect 51
    BWT
    PRECAREM
    MEDUC
    CIG0
    MHISP              0.000       0.000      0.020       0.000       0.000      *

  Specific indirect 52
    BWT
    PRECAREM
    WIC
    MEDUC
    MHISP              0.000       0.000      0.056       0.000       0.000

  Specific indirect 53
    BWT
    PRECAREM
    WIC
    MAGE
    MHISP              0.000       0.000      0.127       0.000       0.000

  Specific indirect 54
    BWT
    PRECAREM
    MAGE
    CIG0
    MHISP              0.000       0.000      0.012       0.000       0.000      *

  Specific indirect 55
    BWT
    PRECAREM
    BMI
    MEDUC
    MHISP              0.000       0.000      0.050       0.000       0.000

  Specific indirect 56
    BWT
    PRECAREM
    BMI
    CIG0
    MHISP              0.000       0.000      0.012       0.000       0.000      *

  Specific indirect 57
    BWT
    PRECAREM
    BMI
    MAGE
    MHISP              0.000       0.000      0.113       0.000       0.000

  Specific indirect 58
    BWT
    PRGBP
    WIC
    MEDUC
    CIG0
    MHISP             -0.001       0.001      0.000      -0.006      -0.001      *

  Specific indirect 59
    BWT
    PRGBP
    WIC
    MAGE
    CIG0
    MHISP              0.000       0.000      0.011      -0.001       0.000

  Specific indirect 60
    BWT
    PRGBP
    BMI
    MEDUC
    CIG0
    MHISP              0.000       0.002      0.002      -0.005       0.000

  Specific indirect 61
    BWT
    PRGBP
    BMI
    MAGE
    CIG0
    MHISP              0.000       0.000      0.002      -0.001       0.000

  Specific indirect 62
    BWT
    PRGDM
    WIC
    MEDUC
    CIG0
    MHISP              0.000       0.000      0.415       0.000       0.000

  Specific indirect 63
    BWT
    PRGDM
    WIC
    MAGE
    CIG0
    MHISP              0.000       0.000      0.416       0.000       0.000

  Specific indirect 64
    BWT
    PRGDM
    BMI
    MEDUC
    CIG0
    MHISP              0.000       0.000      0.000       0.000       0.000      *

  Specific indirect 65
    BWT
    PRGDM
    BMI
    MAGE
    CIG0
    MHISP              0.000       0.000      0.000       0.000       0.000      *

  Specific indirect 66
    BWT
    PRECAREM
    WIC
    MEDUC
    CIG0
    MHISP              0.000       0.000      0.019       0.000       0.000

  Specific indirect 67
    BWT
    PRECAREM
    WIC
    MAGE
    CIG0
    MHISP              0.000       0.000      0.031       0.000       0.000

  Specific indirect 68
    BWT
    PRECAREM
    BMI
    MEDUC
    CIG0
    MHISP              0.000       0.000      0.012       0.000       0.000      *

  Specific indirect 69
    BWT
    PRECAREM
    BMI
    MAGE
    CIG0
    MHISP              0.000       0.000      0.012       0.000       0.000      *

  Direct
    BWT
    MHISP              0.007       0.009      0.151      -0.021       0.016


Effects from OTHM to BWT

    Total             -0.058       0.002      0.000      -0.062      -0.055      *
    Total indirect    -0.007       0.010      0.236      -0.024       0.014

  Specific indirect 1
    BWT
    MEDUC
    OTHM               0.008       0.004      0.005       0.001       0.017      *

  Specific indirect 2
    BWT
    CIG0
    OTHM               0.030       0.006      0.000       0.019       0.043      *

  Specific indirect 3
    BWT
    WIC
    OTHM               0.002       0.001      0.050       0.000       0.004

  Specific indirect 4
    BWT
    PRGBP
    OTHM               0.046       0.016      0.000       0.029       0.090      *

  Specific indirect 5
    BWT
    PRGDM
    OTHM              -0.001       0.001      0.000      -0.002      -0.001      *

  Specific indirect 6
    BWT
    MAGE
    OTHM               0.000       0.001      0.358      -0.002       0.003

  Specific indirect 7
    BWT
    MHT
    OTHM              -0.038       0.000      0.000      -0.038      -0.037      *

  Specific indirect 8
    BWT
    BMI
    OTHM              -0.031       0.004      0.000      -0.038      -0.023      *

  Specific indirect 9
    BWT
    MEDUC
    CIG0
    OTHM              -0.004       0.002      0.005      -0.008       0.000      *

  Specific indirect 10
    BWT
    WIC
    MEDUC
    OTHM              -0.002       0.001      0.008      -0.005       0.000      *

  Specific indirect 11
    BWT
    WIC
    MAGE
    OTHM               0.000       0.000      0.020       0.000       0.000

  Specific indirect 12
    BWT
    PRGBP
    MEDUC
    OTHM              -0.018       0.008      0.000      -0.036      -0.011      *

  Specific indirect 13
    BWT
    PRGBP
    CIG0
    OTHM              -0.022       0.010      0.000      -0.049      -0.012      *

  Specific indirect 14
    BWT
    PRGBP
    WIC
    OTHM              -0.004       0.002      0.043      -0.006       0.000      *

  Specific indirect 15
    BWT
    PRGBP
    MAGE
    OTHM              -0.005       0.001      0.000      -0.007      -0.003      *

  Specific indirect 16
    BWT
    PRGBP
    MHT
    OTHM               0.001       0.000      0.000       0.001       0.002      *

  Specific indirect 17
    BWT
    PRGBP
    BMI
    OTHM              -0.006       0.006      0.002      -0.021       0.000

  Specific indirect 18
    BWT
    PRGDM
    MEDUC
    OTHM               0.000       0.000      0.353       0.000       0.000

  Specific indirect 19
    BWT
    PRGDM
    CIG0
    OTHM               0.000       0.000      0.026       0.000       0.000      *

  Specific indirect 20
    BWT
    PRGDM
    WIC
    OTHM               0.000       0.000      0.379       0.000       0.000

  Specific indirect 21
    BWT
    PRGDM
    MAGE
    OTHM               0.000       0.000      0.000       0.000       0.000      *

  Specific indirect 22
    BWT
    PRGDM
    MHT
    OTHM               0.000       0.000      0.000       0.000       0.000      *

  Specific indirect 23
    BWT
    PRGDM
    BMI
    OTHM               0.001       0.000      0.000       0.000       0.001      *

  Specific indirect 24
    BWT
    MAGE
    CIG0
    OTHM               0.000       0.001      0.358      -0.001       0.001

  Specific indirect 25
    BWT
    BMI
    MEDUC
    OTHM               0.009       0.002      0.000       0.007       0.013      *

  Specific indirect 26
    BWT
    BMI
    CIG0
    OTHM               0.011       0.002      0.000       0.008       0.015      *

  Specific indirect 27
    BWT
    BMI
    MAGE
    OTHM               0.004       0.000      0.000       0.003       0.005      *

  Specific indirect 28
    BWT
    PRECAREM
    MEDUC
    OTHM               0.000       0.000      0.020       0.000       0.000

  Specific indirect 29
    BWT
    PRECAREM
    CIG0
    OTHM               0.000       0.000      0.012       0.000       0.000      *

  Specific indirect 30
    BWT
    PRECAREM
    WIC
    OTHM               0.000       0.000      0.039       0.000       0.000

  Specific indirect 31
    BWT
    PRECAREM
    MAGE
    OTHM               0.000       0.000      0.012       0.000       0.000      *

  Specific indirect 32
    BWT
    PRECAREM
    BMI
    OTHM               0.000       0.000      0.012       0.000       0.000      *

  Specific indirect 33
    BWT
    WIC
    MEDUC
    CIG0
    OTHM               0.001       0.001      0.008       0.000       0.002      *

  Specific indirect 34
    BWT
    WIC
    MAGE
    CIG0
    OTHM               0.000       0.000      0.020       0.000       0.000

  Specific indirect 35
    BWT
    PRGBP
    MEDUC
    CIG0
    OTHM               0.009       0.005      0.000       0.005       0.020      *

  Specific indirect 36
    BWT
    PRGBP
    WIC
    MEDUC
    OTHM               0.006       0.001      0.000       0.004       0.008      *

  Specific indirect 37
    BWT
    PRGBP
    WIC
    MAGE
    OTHM               0.000       0.000      0.011       0.000       0.001

  Specific indirect 38
    BWT
    PRGBP
    MAGE
    CIG0
    OTHM               0.002       0.000      0.000       0.001       0.003      *

  Specific indirect 39
    BWT
    PRGBP
    BMI
    MEDUC
    OTHM               0.002       0.002      0.002       0.000       0.007

  Specific indirect 40
    BWT
    PRGBP
    BMI
    CIG0
    OTHM               0.002       0.003      0.002       0.000       0.009

  Specific indirect 41
    BWT
    PRGBP
    BMI
    MAGE
    OTHM               0.001       0.001      0.002       0.000       0.002

  Specific indirect 42
    BWT
    PRGDM
    MEDUC
    CIG0
    OTHM               0.000       0.000      0.353       0.000       0.000

  Specific indirect 43
    BWT
    PRGDM
    WIC
    MEDUC
    OTHM               0.000       0.000      0.415       0.000       0.000

  Specific indirect 44
    BWT
    PRGDM
    WIC
    MAGE
    OTHM               0.000       0.000      0.416       0.000       0.000

  Specific indirect 45
    BWT
    PRGDM
    MAGE
    CIG0
    OTHM               0.000       0.000      0.000       0.000       0.000      *

  Specific indirect 46
    BWT
    PRGDM
    BMI
    MEDUC
    OTHM               0.000       0.000      0.000       0.000       0.000      *

  Specific indirect 47
    BWT
    PRGDM
    BMI
    CIG0
    OTHM               0.000       0.000      0.000       0.000       0.000      *

  Specific indirect 48
    BWT
    PRGDM
    BMI
    MAGE
    OTHM               0.000       0.000      0.000       0.000       0.000      *

  Specific indirect 49
    BWT
    BMI
    MEDUC
    CIG0
    OTHM              -0.004       0.001      0.000      -0.007      -0.003      *

  Specific indirect 50
    BWT
    BMI
    MAGE
    CIG0
    OTHM              -0.002       0.000      0.000      -0.002      -0.001      *

  Specific indirect 51
    BWT
    PRECAREM
    MEDUC
    CIG0
    OTHM               0.000       0.000      0.020       0.000       0.000

  Specific indirect 52
    BWT
    PRECAREM
    WIC
    MEDUC
    OTHM               0.000       0.000      0.019       0.000       0.000

  Specific indirect 53
    BWT
    PRECAREM
    WIC
    MAGE
    OTHM               0.000       0.000      0.031       0.000       0.000

  Specific indirect 54
    BWT
    PRECAREM
    MAGE
    CIG0
    OTHM               0.000       0.000      0.012       0.000       0.000      *

  Specific indirect 55
    BWT
    PRECAREM
    BMI
    MEDUC
    OTHM               0.000       0.000      0.012       0.000       0.000      *

  Specific indirect 56
    BWT
    PRECAREM
    BMI
    CIG0
    OTHM               0.000       0.000      0.012       0.000       0.000      *

  Specific indirect 57
    BWT
    PRECAREM
    BMI
    MAGE
    OTHM               0.000       0.000      0.012       0.000       0.000      *

  Specific indirect 58
    BWT
    PRGBP
    WIC
    MEDUC
    CIG0
    OTHM              -0.003       0.001      0.000      -0.005      -0.002      *

  Specific indirect 59
    BWT
    PRGBP
    WIC
    MAGE
    CIG0
    OTHM               0.000       0.000      0.011      -0.001       0.000

  Specific indirect 60
    BWT
    PRGBP
    BMI
    MEDUC
    CIG0
    OTHM              -0.001       0.001      0.002      -0.004       0.000

  Specific indirect 61
    BWT
    PRGBP
    BMI
    MAGE
    CIG0
    OTHM               0.000       0.000      0.002      -0.001       0.000

  Specific indirect 62
    BWT
    PRGDM
    WIC
    MEDUC
    CIG0
    OTHM               0.000       0.000      0.415       0.000       0.000

  Specific indirect 63
    BWT
    PRGDM
    WIC
    MAGE
    CIG0
    OTHM               0.000       0.000      0.416       0.000       0.000

  Specific indirect 64
    BWT
    PRGDM
    BMI
    MEDUC
    CIG0
    OTHM               0.000       0.000      0.000       0.000       0.000      *

  Specific indirect 65
    BWT
    PRGDM
    BMI
    MAGE
    CIG0
    OTHM               0.000       0.000      0.000       0.000       0.000      *

  Specific indirect 66
    BWT
    PRECAREM
    WIC
    MEDUC
    CIG0
    OTHM               0.000       0.000      0.019       0.000       0.000

  Specific indirect 67
    BWT
    PRECAREM
    WIC
    MAGE
    CIG0
    OTHM               0.000       0.000      0.031       0.000       0.000

  Specific indirect 68
    BWT
    PRECAREM
    BMI
    MEDUC
    CIG0
    OTHM               0.000       0.000      0.012       0.000       0.000      *

  Specific indirect 69
    BWT
    PRECAREM
    BMI
    MAGE
    CIG0
    OTHM               0.000       0.000      0.012       0.000       0.000      *

  Direct
    BWT
    OTHM              -0.051       0.010      0.000      -0.071      -0.033      *


Effects from AFRAMF to BWT

    Total             -0.035       0.002      0.000      -0.039      -0.031      *
    Total indirect     0.021       0.003      0.000       0.017       0.030      *

  Specific indirect 1
    BWT
    CIG0
    AFRAMF             0.020       0.004      0.000       0.013       0.030      *

  Specific indirect 2
    BWT
    WIC
    AFRAMF            -0.005       0.003      0.008      -0.010      -0.001      *

  Specific indirect 3
    BWT
    PRGBP
    AFRAMF             0.001       0.003      0.209      -0.002       0.009

  Specific indirect 4
    BWT
    PRGDM
    AFRAMF             0.000       0.000      0.000       0.000       0.001      *

  Specific indirect 5
    BWT
    FAGE
    AFRAMF             0.001       0.000      0.025       0.000       0.001      *

  Specific indirect 6
    BWT
    PAYER
    FEDUC
    AFRAMF             0.000       0.001      0.017       0.000       0.000

  Specific indirect 7
    BWT
    PAYER
    FAGE
    AFRAMF             0.000       0.000      0.017       0.000       0.000

  Specific indirect 8
    BWT
    MEDUC
    CIG0
    AFRAMF            -0.003       0.002      0.005      -0.006       0.000      *

  Specific indirect 9
    BWT
    PRGBP
    CIG0
    AFRAMF            -0.014       0.009      0.000      -0.043      -0.008      *

  Specific indirect 10
    BWT
    PRGBP
    WIC
    AFRAMF             0.012       0.005      0.000       0.008       0.026      *

  Specific indirect 11
    BWT
    PRGBP
    FAGE
    AFRAMF             0.000       0.000      0.086       0.000       0.000

  Specific indirect 12
    BWT
    PRGDM
    CIG0
    AFRAMF             0.000       0.000      0.026       0.000       0.000      *

  Specific indirect 13
    BWT
    PRGDM
    WIC
    AFRAMF             0.000       0.000      0.415       0.000       0.000

  Specific indirect 14
    BWT
    PRGDM
    FAGE
    AFRAMF             0.000       0.000      0.000       0.000       0.000      *

  Specific indirect 15
    BWT
    MAGE
    CIG0
    AFRAMF             0.000       0.000      0.358      -0.001       0.001

  Specific indirect 16
    BWT
    BMI
    CIG0
    AFRAMF             0.007       0.003      0.000       0.005       0.014      *

  Specific indirect 17
    BWT
    PRECAREM
    CIG0
    AFRAMF             0.000       0.000      0.012       0.000       0.000      *

  Specific indirect 18
    BWT
    PRECAREM
    WIC
    AFRAMF             0.000       0.000      0.019       0.000       0.000

  Specific indirect 19
    BWT
    PAYER
    FEDUC
    FAGE
    AFRAMF             0.000       0.000      0.017       0.000       0.000

  Specific indirect 20
    BWT
    WIC
    MEDUC
    CIG0
    AFRAMF             0.001       0.000      0.008       0.000       0.002      *

  Specific indirect 21
    BWT
    WIC
    MAGE
    CIG0
    AFRAMF             0.000       0.000      0.020       0.000       0.000

  Specific indirect 22
    BWT
    PRGBP
    PAYER
    FEDUC
    AFRAMF             0.000       0.000      0.037       0.000       0.000      *

  Specific indirect 23
    BWT
    PRGBP
    PAYER
    FAGE
    AFRAMF             0.000       0.000      0.037       0.000       0.000      *

  Specific indirect 24
    BWT
    PRGBP
    MEDUC
    CIG0
    AFRAMF             0.006       0.005      0.000       0.003       0.018      *

  Specific indirect 25
    BWT
    PRGBP
    MAGE
    CIG0
    AFRAMF             0.001       0.001      0.000       0.001       0.003      *

  Specific indirect 26
    BWT
    PRGBP
    BMI
    CIG0
    AFRAMF             0.001       0.002      0.002       0.000       0.008

  Specific indirect 27
    BWT
    PRGDM
    PAYER
    FEDUC
    AFRAMF             0.000       0.000      0.321       0.000       0.000

  Specific indirect 28
    BWT
    PRGDM
    PAYER
    FAGE
    AFRAMF             0.000       0.000      0.321       0.000       0.000

  Specific indirect 29
    BWT
    PRGDM
    MEDUC
    CIG0
    AFRAMF             0.000       0.000      0.353       0.000       0.000

  Specific indirect 30
    BWT
    PRGDM
    MAGE
    CIG0
    AFRAMF             0.000       0.000      0.000       0.000       0.000      *

  Specific indirect 31
    BWT
    PRGDM
    BMI
    CIG0
    AFRAMF             0.000       0.000      0.000       0.000       0.000      *

  Specific indirect 32
    BWT
    BMI
    MEDUC
    CIG0
    AFRAMF            -0.003       0.001      0.000      -0.006      -0.002      *

  Specific indirect 33
    BWT
    BMI
    MAGE
    CIG0
    AFRAMF            -0.001       0.000      0.000      -0.002      -0.001      *

  Specific indirect 34
    BWT
    PRECAREM
    PAYER
    FEDUC
    AFRAMF             0.000       0.000      0.012       0.000       0.000      *

  Specific indirect 35
    BWT
    PRECAREM
    PAYER
    FAGE
    AFRAMF             0.000       0.000      0.012       0.000       0.000      *

  Specific indirect 36
    BWT
    PRECAREM
    MEDUC
    CIG0
    AFRAMF             0.000       0.000      0.020       0.000       0.000

  Specific indirect 37
    BWT
    PRECAREM
    MAGE
    CIG0
    AFRAMF             0.000       0.000      0.012       0.000       0.000      *

  Specific indirect 38
    BWT
    PRECAREM
    BMI
    CIG0
    AFRAMF             0.000       0.000      0.012       0.000       0.000      *

  Specific indirect 39
    BWT
    PRGBP
    PAYER
    FEDUC
    FAGE
    AFRAMF             0.000       0.000      0.037       0.000       0.000      *

  Specific indirect 40
    BWT
    PRGBP
    WIC
    MEDUC
    CIG0
    AFRAMF            -0.002       0.001      0.000      -0.004      -0.001      *

  Specific indirect 41
    BWT
    PRGBP
    WIC
    MAGE
    CIG0
    AFRAMF             0.000       0.000      0.011      -0.001       0.000

  Specific indirect 42
    BWT
    PRGBP
    BMI
    MEDUC
    CIG0
    AFRAMF            -0.001       0.001      0.002      -0.003       0.000

  Specific indirect 43
    BWT
    PRGBP
    BMI
    MAGE
    CIG0
    AFRAMF             0.000       0.000      0.002      -0.001       0.000

  Specific indirect 44
    BWT
    PRGDM
    PAYER
    FEDUC
    FAGE
    AFRAMF             0.000       0.000      0.321       0.000       0.000

  Specific indirect 45
    BWT
    PRGDM
    WIC
    MEDUC
    CIG0
    AFRAMF             0.000       0.000      0.415       0.000       0.000

  Specific indirect 46
    BWT
    PRGDM
    WIC
    MAGE
    CIG0
    AFRAMF             0.000       0.000      0.416       0.000       0.000

  Specific indirect 47
    BWT
    PRGDM
    BMI
    MEDUC
    CIG0
    AFRAMF             0.000       0.000      0.000       0.000       0.000      *

  Specific indirect 48
    BWT
    PRGDM
    BMI
    MAGE
    CIG0
    AFRAMF             0.000       0.000      0.000       0.000       0.000      *

  Specific indirect 49
    BWT
    PRECAREM
    PAYER
    FEDUC
    FAGE
    AFRAMF             0.000       0.000      0.012       0.000       0.000      *

  Specific indirect 50
    BWT
    PRECAREM
    WIC
    MEDUC
    CIG0
    AFRAMF             0.000       0.000      0.019       0.000       0.000

  Specific indirect 51
    BWT
    PRECAREM
    WIC
    MAGE
    CIG0
    AFRAMF             0.000       0.000      0.031       0.000       0.000

  Specific indirect 52
    BWT
    PRECAREM
    BMI
    MEDUC
    CIG0
    AFRAMF             0.000       0.000      0.012       0.000       0.000      *

  Specific indirect 53
    BWT
    PRECAREM
    BMI
    MAGE
    CIG0
    AFRAMF             0.000       0.000      0.012       0.000       0.000      *

  Direct
    BWT
    AFRAMF            -0.055       0.003      0.000      -0.064      -0.049      *


Effects from FHISP to BWT

    Total             -0.026       0.002      0.000      -0.030      -0.023      *
    Total indirect     0.031       0.005      0.000       0.027       0.046      *

  Specific indirect 1
    BWT
    CIG0
    FHISP              0.033       0.007      0.000       0.021       0.049      *

  Specific indirect 2
    BWT
    WIC
    FHISP             -0.007       0.003      0.008      -0.014      -0.001      *

  Specific indirect 3
    BWT
    PRGBP
    FHISP              0.001       0.004      0.170      -0.002       0.013

  Specific indirect 4
    BWT
    PRGDM
    FHISP              0.000       0.000      0.302       0.000       0.000

  Specific indirect 5
    BWT
    FAGE
    FHISP              0.001       0.000      0.025       0.001       0.002      *

  Specific indirect 6
    BWT
    PAYER
    FEDUC
    FHISP              0.000       0.001      0.017      -0.001       0.000

  Specific indirect 7
    BWT
    PAYER
    FAGE
    FHISP              0.000       0.000      0.017       0.000       0.000

  Specific indirect 8
    BWT
    MEDUC
    CIG0
    FHISP             -0.005       0.003      0.005      -0.010       0.000      *

  Specific indirect 9
    BWT
    PRGBP
    CIG0
    FHISP             -0.024       0.013      0.000      -0.059      -0.013      *

  Specific indirect 10
    BWT
    PRGBP
    WIC
    FHISP              0.016       0.005      0.000       0.011       0.031      *

  Specific indirect 11
    BWT
    PRGBP
    FAGE
    FHISP              0.000       0.000      0.086      -0.001       0.001

  Specific indirect 12
    BWT
    PRGDM
    CIG0
    FHISP              0.000       0.000      0.026       0.000       0.000      *

  Specific indirect 13
    BWT
    PRGDM
    WIC
    FHISP              0.000       0.000      0.415       0.000       0.000

  Specific indirect 14
    BWT
    PRGDM
    FAGE
    FHISP              0.000       0.000      0.000       0.000       0.000      *

  Specific indirect 15
    BWT
    MAGE
    CIG0
    FHISP              0.000       0.001      0.358      -0.001       0.001

  Specific indirect 16
    BWT
    BMI
    CIG0
    FHISP              0.012       0.003      0.000       0.009       0.020      *

  Specific indirect 17
    BWT
    PRECAREM
    CIG0
    FHISP              0.000       0.000      0.012       0.000       0.000      *

  Specific indirect 18
    BWT
    PRECAREM
    WIC
    FHISP              0.000       0.000      0.019       0.000       0.000

  Specific indirect 19
    BWT
    PAYER
    FEDUC
    FAGE
    FHISP              0.000       0.000      0.017       0.000       0.000

  Specific indirect 20
    BWT
    WIC
    MEDUC
    CIG0
    FHISP              0.001       0.001      0.008       0.000       0.003      *

  Specific indirect 21
    BWT
    WIC
    MAGE
    CIG0
    FHISP              0.000       0.000      0.020       0.000       0.000

  Specific indirect 22
    BWT
    PRGBP
    PAYER
    FEDUC
    FHISP              0.000       0.000      0.037      -0.001       0.000      *

  Specific indirect 23
    BWT
    PRGBP
    PAYER
    FAGE
    FHISP              0.000       0.000      0.037       0.000       0.000      *

  Specific indirect 24
    BWT
    PRGBP
    MEDUC
    CIG0
    FHISP              0.009       0.006      0.000       0.005       0.026      *

  Specific indirect 25
    BWT
    PRGBP
    MAGE
    CIG0
    FHISP              0.002       0.001      0.000       0.001       0.004      *

  Specific indirect 26
    BWT
    PRGBP
    BMI
    CIG0
    FHISP              0.002       0.003      0.002       0.000       0.011

  Specific indirect 27
    BWT
    PRGDM
    PAYER
    FEDUC
    FHISP              0.000       0.000      0.321       0.000       0.000

  Specific indirect 28
    BWT
    PRGDM
    PAYER
    FAGE
    FHISP              0.000       0.000      0.321       0.000       0.000

  Specific indirect 29
    BWT
    PRGDM
    MEDUC
    CIG0
    FHISP              0.000       0.000      0.353       0.000       0.000

  Specific indirect 30
    BWT
    PRGDM
    MAGE
    CIG0
    FHISP              0.000       0.000      0.000       0.000       0.000      *

  Specific indirect 31
    BWT
    PRGDM
    BMI
    CIG0
    FHISP              0.000       0.000      0.000       0.000       0.000      *

  Specific indirect 32
    BWT
    BMI
    MEDUC
    CIG0
    FHISP             -0.005       0.002      0.000      -0.009      -0.004      *

  Specific indirect 33
    BWT
    BMI
    MAGE
    CIG0
    FHISP             -0.002       0.000      0.000      -0.002      -0.001      *

  Specific indirect 34
    BWT
    PRECAREM
    PAYER
    FEDUC
    FHISP              0.000       0.000      0.012       0.000       0.000      *

  Specific indirect 35
    BWT
    PRECAREM
    PAYER
    FAGE
    FHISP              0.000       0.000      0.012       0.000       0.000      *

  Specific indirect 36
    BWT
    PRECAREM
    MEDUC
    CIG0
    FHISP              0.000       0.000      0.020       0.000       0.000

  Specific indirect 37
    BWT
    PRECAREM
    MAGE
    CIG0
    FHISP              0.000       0.000      0.012       0.000       0.000      *

  Specific indirect 38
    BWT
    PRECAREM
    BMI
    CIG0
    FHISP              0.000       0.000      0.012       0.000       0.000      *

  Specific indirect 39
    BWT
    PRGBP
    PAYER
    FEDUC
    FAGE
    FHISP              0.000       0.000      0.037       0.000       0.000      *

  Specific indirect 40
    BWT
    PRGBP
    WIC
    MEDUC
    CIG0
    FHISP             -0.003       0.001      0.000      -0.006      -0.002      *

  Specific indirect 41
    BWT
    PRGBP
    WIC
    MAGE
    CIG0
    FHISP              0.000       0.000      0.011      -0.001       0.000

  Specific indirect 42
    BWT
    PRGBP
    BMI
    MEDUC
    CIG0
    FHISP             -0.001       0.001      0.002      -0.005       0.000

  Specific indirect 43
    BWT
    PRGBP
    BMI
    MAGE
    CIG0
    FHISP              0.000       0.000      0.002      -0.001       0.000

  Specific indirect 44
    BWT
    PRGDM
    PAYER
    FEDUC
    FAGE
    FHISP              0.000       0.000      0.321       0.000       0.000

  Specific indirect 45
    BWT
    PRGDM
    WIC
    MEDUC
    CIG0
    FHISP              0.000       0.000      0.415       0.000       0.000

  Specific indirect 46
    BWT
    PRGDM
    WIC
    MAGE
    CIG0
    FHISP              0.000       0.000      0.416       0.000       0.000

  Specific indirect 47
    BWT
    PRGDM
    BMI
    MEDUC
    CIG0
    FHISP              0.000       0.000      0.000       0.000       0.000      *

  Specific indirect 48
    BWT
    PRGDM
    BMI
    MAGE
    CIG0
    FHISP              0.000       0.000      0.000       0.000       0.000      *

  Specific indirect 49
    BWT
    PRECAREM
    PAYER
    FEDUC
    FAGE
    FHISP              0.000       0.000      0.012       0.000       0.000      *

  Specific indirect 50
    BWT
    PRECAREM
    WIC
    MEDUC
    CIG0
    FHISP              0.000       0.000      0.019       0.000       0.000

  Specific indirect 51
    BWT
    PRECAREM
    WIC
    MAGE
    CIG0
    FHISP              0.000       0.000      0.031       0.000       0.000

  Specific indirect 52
    BWT
    PRECAREM
    BMI
    MEDUC
    CIG0
    FHISP              0.000       0.000      0.012       0.000       0.000      *

  Specific indirect 53
    BWT
    PRECAREM
    BMI
    MAGE
    CIG0
    FHISP              0.000       0.000      0.012       0.000       0.000      *

  Direct
    BWT
    FHISP             -0.057       0.005      0.000      -0.071      -0.052      *


Effects from OTHF to BWT

    Total             -0.065       0.002      0.000      -0.069      -0.061      *
    Total indirect     0.001       0.003      0.117      -0.002       0.009

  Specific indirect 1
    BWT
    CIG0
    OTHF              -0.007       0.002      0.004      -0.011      -0.004      *

  Specific indirect 2
    BWT
    WIC
    OTHF              -0.001       0.001      0.008      -0.002       0.000      *

  Specific indirect 3
    BWT
    PRGBP
    OTHF               0.005       0.001      0.000       0.003       0.007      *

  Specific indirect 4
    BWT
    PRGDM
    OTHF               0.000       0.000      0.000       0.000       0.000      *

  Specific indirect 5
    BWT
    FAGE
    OTHF              -0.002       0.000      0.025      -0.002      -0.001      *

  Specific indirect 6
    BWT
    PAYER
    FEDUC
    OTHF               0.000       0.001      0.017       0.000       0.001

  Specific indirect 7
    BWT
    PAYER
    FAGE
    OTHF               0.000       0.000      0.017       0.000       0.000

  Specific indirect 8
    BWT
    MEDUC
    CIG0
    OTHF               0.001       0.001      0.008       0.000       0.002      *

  Specific indirect 9
    BWT
    PRGBP
    CIG0
    OTHF               0.005       0.003      0.003       0.002       0.015      *

  Specific indirect 10
    BWT
    PRGBP
    WIC
    OTHF               0.002       0.001      0.000       0.001       0.004      *

  Specific indirect 11
    BWT
    PRGBP
    FAGE
    OTHF               0.001       0.000      0.086      -0.001       0.001

  Specific indirect 12
    BWT
    PRGDM
    CIG0
    OTHF               0.000       0.000      0.029       0.000       0.000      *

  Specific indirect 13
    BWT
    PRGDM
    WIC
    OTHF               0.000       0.000      0.415       0.000       0.000

  Specific indirect 14
    BWT
    PRGDM
    FAGE
    OTHF               0.000       0.000      0.000       0.000       0.000      *

  Specific indirect 15
    BWT
    MAGE
    CIG0
    OTHF               0.000       0.000      0.361       0.000       0.000

  Specific indirect 16
    BWT
    BMI
    CIG0
    OTHF              -0.002       0.001      0.003      -0.005      -0.002      *

  Specific indirect 17
    BWT
    PRECAREM
    CIG0
    OTHF               0.000       0.000      0.016       0.000       0.000      *

  Specific indirect 18
    BWT
    PRECAREM
    WIC
    OTHF               0.000       0.000      0.019       0.000       0.000

  Specific indirect 19
    BWT
    PAYER
    FEDUC
    FAGE
    OTHF               0.000       0.000      0.017       0.000       0.000

  Specific indirect 20
    BWT
    WIC
    MEDUC
    CIG0
    OTHF               0.000       0.000      0.011      -0.001       0.000      *

  Specific indirect 21
    BWT
    WIC
    MAGE
    CIG0
    OTHF               0.000       0.000      0.023       0.000       0.000

  Specific indirect 22
    BWT
    PRGBP
    PAYER
    FEDUC
    OTHF               0.000       0.000      0.037       0.000       0.001      *

  Specific indirect 23
    BWT
    PRGBP
    PAYER
    FAGE
    OTHF               0.000       0.000      0.037       0.000       0.000      *

  Specific indirect 24
    BWT
    PRGBP
    MEDUC
    CIG0
    OTHF              -0.002       0.001      0.003      -0.006      -0.001      *

  Specific indirect 25
    BWT
    PRGBP
    MAGE
    CIG0
    OTHF               0.000       0.000      0.003      -0.001       0.000      *

  Specific indirect 26
    BWT
    PRGBP
    BMI
    CIG0
    OTHF               0.000       0.001      0.006      -0.003       0.000

  Specific indirect 27
    BWT
    PRGDM
    PAYER
    FEDUC
    OTHF               0.000       0.000      0.321       0.000       0.000

  Specific indirect 28
    BWT
    PRGDM
    PAYER
    FAGE
    OTHF               0.000       0.000      0.321       0.000       0.000

  Specific indirect 29
    BWT
    PRGDM
    MEDUC
    CIG0
    OTHF               0.000       0.000      0.356       0.000       0.000

  Specific indirect 30
    BWT
    PRGDM
    MAGE
    CIG0
    OTHF               0.000       0.000      0.004       0.000       0.000      *

  Specific indirect 31
    BWT
    PRGDM
    BMI
    CIG0
    OTHF               0.000       0.000      0.004       0.000       0.000      *

  Specific indirect 32
    BWT
    BMI
    MEDUC
    CIG0
    OTHF               0.001       0.000      0.003       0.001       0.002      *

  Specific indirect 33
    BWT
    BMI
    MAGE
    CIG0
    OTHF               0.000       0.000      0.003       0.000       0.001      *

  Specific indirect 34
    BWT
    PRECAREM
    PAYER
    FEDUC
    OTHF               0.000       0.000      0.012       0.000       0.000      *

  Specific indirect 35
    BWT
    PRECAREM
    PAYER
    FAGE
    OTHF               0.000       0.000      0.012       0.000       0.000      *

  Specific indirect 36
    BWT
    PRECAREM
    MEDUC
    CIG0
    OTHF               0.000       0.000      0.023       0.000       0.000

  Specific indirect 37
    BWT
    PRECAREM
    MAGE
    CIG0
    OTHF               0.000       0.000      0.016       0.000       0.000      *

  Specific indirect 38
    BWT
    PRECAREM
    BMI
    CIG0
    OTHF               0.000       0.000      0.016       0.000       0.000      *

  Specific indirect 39
    BWT
    PRGBP
    PAYER
    FEDUC
    FAGE
    OTHF               0.000       0.000      0.037       0.000       0.000      *

  Specific indirect 40
    BWT
    PRGBP
    WIC
    MEDUC
    CIG0
    OTHF               0.001       0.000      0.003       0.000       0.001      *

  Specific indirect 41
    BWT
    PRGBP
    WIC
    MAGE
    CIG0
    OTHF               0.000       0.000      0.015       0.000       0.000

  Specific indirect 42
    BWT
    PRGBP
    BMI
    MEDUC
    CIG0
    OTHF               0.000       0.000      0.006       0.000       0.001

  Specific indirect 43
    BWT
    PRGBP
    BMI
    MAGE
    CIG0
    OTHF               0.000       0.000      0.006       0.000       0.000

  Specific indirect 44
    BWT
    PRGDM
    PAYER
    FEDUC
    FAGE
    OTHF               0.000       0.000      0.321       0.000       0.000

  Specific indirect 45
    BWT
    PRGDM
    WIC
    MEDUC
    CIG0
    OTHF               0.000       0.000      0.417       0.000       0.000

  Specific indirect 46
    BWT
    PRGDM
    WIC
    MAGE
    CIG0
    OTHF               0.000       0.000      0.418       0.000       0.000

  Specific indirect 47
    BWT
    PRGDM
    BMI
    MEDUC
    CIG0
    OTHF               0.000       0.000      0.004       0.000       0.000      *

  Specific indirect 48
    BWT
    PRGDM
    BMI
    MAGE
    CIG0
    OTHF               0.000       0.000      0.004       0.000       0.000      *

  Specific indirect 49
    BWT
    PRECAREM
    PAYER
    FEDUC
    FAGE
    OTHF               0.000       0.000      0.012       0.000       0.000      *

  Specific indirect 50
    BWT
    PRECAREM
    WIC
    MEDUC
    CIG0
    OTHF               0.000       0.000      0.019       0.000       0.000

  Specific indirect 51
    BWT
    PRECAREM
    WIC
    MAGE
    CIG0
    OTHF               0.000       0.000      0.030       0.000       0.000

  Specific indirect 52
    BWT
    PRECAREM
    BMI
    MEDUC
    CIG0
    OTHF               0.000       0.000      0.016       0.000       0.000      *

  Specific indirect 53
    BWT
    PRECAREM
    BMI
    MAGE
    CIG0
    OTHF               0.000       0.000      0.016       0.000       0.000      *

  Direct
    BWT
    OTHF              -0.067       0.003      0.000      -0.072      -0.062      *


Effects from SOCDEP to BWT

    Total             -0.053       0.009      0.005      -0.064      -0.047      *
    Total indirect    -0.215       0.079      0.006      -0.379      -0.069      *

  Specific indirect 1
    BWT
    PAYER
    SOCDEP            -0.007       0.005      0.030      -0.012       0.000      *

  Specific indirect 2
    BWT
    MEDUC
    SOCDEP            -0.078       0.038      0.008      -0.152      -0.013      *

  Specific indirect 3
    BWT
    CIG0
    SOCDEP            -0.080       0.020      0.004      -0.118      -0.047      *

  Specific indirect 4
    BWT
    WIC
    SOCDEP            -0.059       0.028      0.011      -0.115      -0.005      *

  Specific indirect 5
    BWT
    PRGBP
    SOCDEP            -0.358       0.084      0.004      -0.514      -0.241      *

  Specific indirect 6
    BWT
    PRGDM
    SOCDEP             0.000       0.001      0.455      -0.002       0.002

  Specific indirect 7
    BWT
    FAGE
    SOCDEP             0.012       0.003      0.030       0.003       0.015      *

  Specific indirect 8
    BWT
    MAGE
    SOCDEP            -0.003       0.010      0.359      -0.023       0.018

  Specific indirect 9
    BWT
    MHT
    SOCDEP            -0.031       0.005      0.005      -0.032      -0.028      *

  Specific indirect 10
    BWT
    BMI
    SOCDEP             0.157       0.023      0.004       0.126       0.183      *

  Specific indirect 11
    BWT
    PRECAREM
    SOCDEP             0.000       0.000      0.057      -0.001       0.000

  Specific indirect 12
    BWT
    PAYER
    FEDUC
    SOCDEP            -0.001       0.004      0.023      -0.004       0.001

  Specific indirect 13
    BWT
    PAYER
    FAGE
    SOCDEP            -0.001       0.001      0.023      -0.001       0.000

  Specific indirect 14
    BWT
    MEDUC
    CIG0
    SOCDEP             0.011       0.009      0.008       0.001       0.023      *

  Specific indirect 15
    BWT
    WIC
    MEDUC
    SOCDEP             0.022       0.011      0.011       0.003       0.045      *

  Specific indirect 16
    BWT
    WIC
    MAGE
    SOCDEP             0.001       0.001      0.023       0.000       0.002

  Specific indirect 17
    BWT
    PRGBP
    PAYER
    SOCDEP            -0.007       0.003      0.028      -0.014      -0.003      *

  Specific indirect 18
    BWT
    PRGBP
    MEDUC
    SOCDEP             0.169       0.051      0.004       0.105       0.267      *

  Specific indirect 19
    BWT
    PRGBP
    CIG0
    SOCDEP             0.058       0.026      0.004       0.033       0.114      *

  Specific indirect 20
    BWT
    PRGBP
    WIC
    SOCDEP             0.145       0.028      0.004       0.108       0.195      *

  Specific indirect 21
    BWT
    PRGBP
    FAGE
    SOCDEP            -0.004       0.003      0.086      -0.006       0.004

  Specific indirect 22
    BWT
    PRGBP
    MAGE
    SOCDEP             0.040       0.009      0.004       0.027       0.053      *

  Specific indirect 23
    BWT
    PRGBP
    MHT
    SOCDEP             0.001       0.000      0.005       0.001       0.001      *

  Specific indirect 24
    BWT
    PRGBP
    BMI
    SOCDEP             0.029       0.024      0.006      -0.001       0.089

  Specific indirect 25
    BWT
    PRGDM
    PAYER
    SOCDEP             0.000       0.000      0.331       0.000       0.000

  Specific indirect 26
    BWT
    PRGDM
    MEDUC
    SOCDEP             0.000       0.001      0.355      -0.001       0.001

  Specific indirect 27
    BWT
    PRGDM
    CIG0
    SOCDEP             0.000       0.000      0.029      -0.001       0.000

  Specific indirect 28
    BWT
    PRGDM
    WIC
    SOCDEP             0.000       0.000      0.417      -0.001       0.001

  Specific indirect 29
    BWT
    PRGDM
    FAGE
    SOCDEP             0.000       0.000      0.006       0.000       0.000      *

  Specific indirect 30
    BWT
    PRGDM
    MAGE
    SOCDEP             0.001       0.001      0.004       0.000       0.002      *

  Specific indirect 31
    BWT
    PRGDM
    MHT
    SOCDEP             0.000       0.000      0.006       0.000       0.000      *

  Specific indirect 32
    BWT
    PRGDM
    BMI
    SOCDEP            -0.003       0.002      0.004      -0.004      -0.001      *

  Specific indirect 33
    BWT
    MAGE
    CIG0
    SOCDEP             0.000       0.002      0.359      -0.003       0.003

  Specific indirect 34
    BWT
    BMI
    MEDUC
    SOCDEP            -0.085       0.013      0.004      -0.100      -0.067      *

  Specific indirect 35
    BWT
    BMI
    CIG0
    SOCDEP            -0.029       0.008      0.004      -0.036      -0.022      *

  Specific indirect 36
    BWT
    BMI
    MAGE
    SOCDEP            -0.031       0.005      0.004      -0.037      -0.024      *

  Specific indirect 37
    BWT
    PRECAREM
    PAYER
    SOCDEP             0.000       0.000      0.024      -0.001       0.000

  Specific indirect 38
    BWT
    PRECAREM
    MEDUC
    SOCDEP             0.000       0.000      0.024      -0.001       0.000

  Specific indirect 39
    BWT
    PRECAREM
    CIG0
    SOCDEP             0.000       0.000      0.016       0.000       0.000      *

  Specific indirect 40
    BWT
    PRECAREM
    WIC
    SOCDEP             0.000       0.000      0.022       0.000       0.000

  Specific indirect 41
    BWT
    PRECAREM
    MAGE
    SOCDEP             0.000       0.000      0.016       0.000       0.000      *

  Specific indirect 42
    BWT
    PRECAREM
    BMI
    SOCDEP             0.000       0.000      0.016       0.000       0.000      *

  Specific indirect 43
    BWT
    PAYER
    FEDUC
    FAGE
    SOCDEP             0.000       0.001      0.023       0.000       0.000

  Specific indirect 44
    BWT
    WIC
    MEDUC
    CIG0
    SOCDEP            -0.003       0.002      0.011      -0.006       0.000      *

  Specific indirect 45
    BWT
    WIC
    MAGE
    CIG0
    SOCDEP             0.000       0.000      0.023       0.000       0.000

  Specific indirect 46
    BWT
    PRGBP
    PAYER
    FEDUC
    SOCDEP            -0.001       0.001      0.035      -0.003      -0.001      *

  Specific indirect 47
    BWT
    PRGBP
    PAYER
    FAGE
    SOCDEP            -0.001       0.000      0.035      -0.001       0.000      *

  Specific indirect 48
    BWT
    PRGBP
    MEDUC
    CIG0
    SOCDEP            -0.023       0.015      0.004      -0.047      -0.013      *

  Specific indirect 49
    BWT
    PRGBP
    WIC
    MEDUC
    SOCDEP            -0.055       0.012      0.004      -0.074      -0.041      *

  Specific indirect 50
    BWT
    PRGBP
    WIC
    MAGE
    SOCDEP            -0.002       0.002      0.015      -0.008       0.000

  Specific indirect 51
    BWT
    PRGBP
    MAGE
    CIG0
    SOCDEP            -0.006       0.002      0.004      -0.008      -0.004      *

  Specific indirect 52
    BWT
    PRGBP
    BMI
    MEDUC
    SOCDEP            -0.016       0.014      0.006      -0.050       0.000

  Specific indirect 53
    BWT
    PRGBP
    BMI
    CIG0
    SOCDEP            -0.005       0.006      0.006      -0.021       0.000

  Specific indirect 54
    BWT
    PRGBP
    BMI
    MAGE
    SOCDEP            -0.006       0.004      0.006      -0.015       0.000      *

  Specific indirect 55
    BWT
    PRGDM
    PAYER
    FEDUC
    SOCDEP             0.000       0.000      0.324       0.000       0.000

  Specific indirect 56
    BWT
    PRGDM
    PAYER
    FAGE
    SOCDEP             0.000       0.000      0.324       0.000       0.000

  Specific indirect 57
    BWT
    PRGDM
    MEDUC
    CIG0
    SOCDEP             0.000       0.000      0.355       0.000       0.000

  Specific indirect 58
    BWT
    PRGDM
    WIC
    MEDUC
    SOCDEP             0.000       0.000      0.417       0.000       0.000

  Specific indirect 59
    BWT
    PRGDM
    WIC
    MAGE
    SOCDEP             0.000       0.000      0.419       0.000       0.000

  Specific indirect 60
    BWT
    PRGDM
    MAGE
    CIG0
    SOCDEP             0.000       0.000      0.004       0.000       0.000      *

  Specific indirect 61
    BWT
    PRGDM
    BMI
    MEDUC
    SOCDEP             0.001       0.001      0.004       0.001       0.002      *

  Specific indirect 62
    BWT
    PRGDM
    BMI
    CIG0
    SOCDEP             0.001       0.001      0.004       0.000       0.001      *

  Specific indirect 63
    BWT
    PRGDM
    BMI
    MAGE
    SOCDEP             0.001       0.000      0.004       0.000       0.001      *

  Specific indirect 64
    BWT
    BMI
    MEDUC
    CIG0
    SOCDEP             0.012       0.004      0.004       0.009       0.016      *

  Specific indirect 65
    BWT
    BMI
    MAGE
    CIG0
    SOCDEP             0.004       0.001      0.004       0.003       0.005      *

  Specific indirect 66
    BWT
    PRECAREM
    PAYER
    FEDUC
    SOCDEP             0.000       0.000      0.017       0.000       0.000      *

  Specific indirect 67
    BWT
    PRECAREM
    PAYER
    FAGE
    SOCDEP             0.000       0.000      0.017       0.000       0.000      *

  Specific indirect 68
    BWT
    PRECAREM
    MEDUC
    CIG0
    SOCDEP             0.000       0.000      0.024       0.000       0.000

  Specific indirect 69
    BWT
    PRECAREM
    WIC
    MEDUC
    SOCDEP             0.000       0.000      0.022       0.000       0.000

  Specific indirect 70
    BWT
    PRECAREM
    WIC
    MAGE
    SOCDEP             0.000       0.000      0.033       0.000       0.000

  Specific indirect 71
    BWT
    PRECAREM
    MAGE
    CIG0
    SOCDEP             0.000       0.000      0.016       0.000       0.000      *

  Specific indirect 72
    BWT
    PRECAREM
    BMI
    MEDUC
    SOCDEP             0.000       0.000      0.016       0.000       0.000      *

  Specific indirect 73
    BWT
    PRECAREM
    BMI
    CIG0
    SOCDEP             0.000       0.000      0.016       0.000       0.000      *

  Specific indirect 74
    BWT
    PRECAREM
    BMI
    MAGE
    SOCDEP             0.000       0.000      0.016       0.000       0.000      *

  Specific indirect 75
    BWT
    PRGBP
    PAYER
    FEDUC
    FAGE
    SOCDEP             0.000       0.000      0.035       0.000       0.000      *

  Specific indirect 76
    BWT
    PRGBP
    WIC
    MEDUC
    CIG0
    SOCDEP             0.008       0.004      0.004       0.005       0.011      *

  Specific indirect 77
    BWT
    PRGBP
    WIC
    MAGE
    CIG0
    SOCDEP             0.000       0.001      0.015       0.000       0.001

  Specific indirect 78
    BWT
    PRGBP
    BMI
    MEDUC
    CIG0
    SOCDEP             0.002       0.003      0.006       0.000       0.009

  Specific indirect 79
    BWT
    PRGBP
    BMI
    MAGE
    CIG0
    SOCDEP             0.001       0.001      0.006       0.000       0.002      *

  Specific indirect 80
    BWT
    PRGDM
    PAYER
    FEDUC
    FAGE
    SOCDEP             0.000       0.000      0.324       0.000       0.000

  Specific indirect 81
    BWT
    PRGDM
    WIC
    MEDUC
    CIG0
    SOCDEP             0.000       0.000      0.417       0.000       0.000

  Specific indirect 82
    BWT
    PRGDM
    WIC
    MAGE
    CIG0
    SOCDEP             0.000       0.000      0.418       0.000       0.000

  Specific indirect 83
    BWT
    PRGDM
    BMI
    MEDUC
    CIG0
    SOCDEP             0.000       0.000      0.004       0.000       0.000      *

  Specific indirect 84
    BWT
    PRGDM
    BMI
    MAGE
    CIG0
    SOCDEP             0.000       0.000      0.004       0.000       0.000      *

  Specific indirect 85
    BWT
    PRECAREM
    PAYER
    FEDUC
    FAGE
    SOCDEP             0.000       0.000      0.017       0.000       0.000      *

  Specific indirect 86
    BWT
    PRECAREM
    WIC
    MEDUC
    CIG0
    SOCDEP             0.000       0.000      0.022       0.000       0.000

  Specific indirect 87
    BWT
    PRECAREM
    WIC
    MAGE
    CIG0
    SOCDEP             0.000       0.000      0.033       0.000       0.000

  Specific indirect 88
    BWT
    PRECAREM
    BMI
    MEDUC
    CIG0
    SOCDEP             0.000       0.000      0.016       0.000       0.000      *

  Specific indirect 89
    BWT
    PRECAREM
    BMI
    MAGE
    CIG0
    SOCDEP             0.000       0.000      0.016       0.000       0.000      *

  Direct
    BWT
    SOCDEP             0.162       0.079      0.022       0.011       0.327      *


Effects from CIG0 to BWT

    Total             -0.081       0.024      0.033      -0.106      -0.010      *
    Total indirect     0.051       0.027      0.000       0.015       0.113      *

  Specific indirect 1
    BWT
    MEDUC
    CIG0               0.018       0.013      0.005       0.002       0.039      *

  Specific indirect 2
    BWT
    PRGBP
    CIG0               0.095       0.049      0.000       0.052       0.238      *

  Specific indirect 3
    BWT
    PRGDM
    CIG0              -0.001       0.001      0.026      -0.001       0.000      *

  Specific indirect 4
    BWT
    MAGE
    CIG0               0.001       0.003      0.358      -0.006       0.006

  Specific indirect 5
    BWT
    BMI
    CIG0              -0.047       0.013      0.000      -0.076      -0.035      *

  Specific indirect 6
    BWT
    PRECAREM
    CIG0               0.000       0.000      0.012       0.000       0.001      *

  Specific indirect 7
    BWT
    WIC
    MEDUC
    CIG0              -0.005       0.003      0.008      -0.011       0.000      *

  Specific indirect 8
    BWT
    WIC
    MAGE
    CIG0               0.000       0.000      0.020      -0.001       0.000

  Specific indirect 9
    BWT
    PRGBP
    MEDUC
    CIG0              -0.038       0.026      0.000      -0.100      -0.021      *

  Specific indirect 10
    BWT
    PRGBP
    MAGE
    CIG0              -0.010       0.003      0.000      -0.014      -0.006      *

  Specific indirect 11
    BWT
    PRGBP
    BMI
    CIG0              -0.009       0.013      0.002      -0.043       0.000

  Specific indirect 12
    BWT
    PRGDM
    MEDUC
    CIG0               0.000       0.001      0.353       0.000       0.000

  Specific indirect 13
    BWT
    PRGDM
    MAGE
    CIG0               0.000       0.000      0.000      -0.001       0.000      *

  Specific indirect 14
    BWT
    PRGDM
    BMI
    CIG0               0.001       0.001      0.000       0.000       0.002      *

  Specific indirect 15
    BWT
    BMI
    MEDUC
    CIG0               0.019       0.007      0.000       0.014       0.033      *

  Specific indirect 16
    BWT
    BMI
    MAGE
    CIG0               0.007       0.001      0.000       0.006       0.009      *

  Specific indirect 17
    BWT
    PRECAREM
    MEDUC
    CIG0               0.000       0.000      0.020       0.000       0.000

  Specific indirect 18
    BWT
    PRECAREM
    MAGE
    CIG0               0.000       0.000      0.012       0.000       0.000      *

  Specific indirect 19
    BWT
    PRECAREM
    BMI
    CIG0               0.000       0.000      0.012       0.000       0.000      *

  Specific indirect 20
    BWT
    PRGBP
    WIC
    MEDUC
    CIG0               0.013       0.005      0.000       0.008       0.022      *

  Specific indirect 21
    BWT
    PRGBP
    WIC
    MAGE
    CIG0               0.001       0.001      0.011       0.000       0.003

  Specific indirect 22
    BWT
    PRGBP
    BMI
    MEDUC
    CIG0               0.004       0.006      0.002       0.000       0.019

  Specific indirect 23
    BWT
    PRGBP
    BMI
    MAGE
    CIG0               0.001       0.001      0.002       0.000       0.005

  Specific indirect 24
    BWT
    PRGDM
    WIC
    MEDUC
    CIG0               0.000       0.000      0.415       0.000       0.000

  Specific indirect 25
    BWT
    PRGDM
    WIC
    MAGE
    CIG0               0.000       0.000      0.416       0.000       0.000

  Specific indirect 26
    BWT
    PRGDM
    BMI
    MEDUC
    CIG0               0.000       0.001      0.000      -0.001       0.000      *

  Specific indirect 27
    BWT
    PRGDM
    BMI
    MAGE
    CIG0               0.000       0.000      0.000       0.000       0.000      *

  Specific indirect 28
    BWT
    PRECAREM
    WIC
    MEDUC
    CIG0               0.000       0.000      0.019       0.000       0.000

  Specific indirect 29
    BWT
    PRECAREM
    WIC
    MAGE
    CIG0               0.000       0.000      0.031       0.000       0.000

  Specific indirect 30
    BWT
    PRECAREM
    BMI
    MEDUC
    CIG0               0.000       0.000      0.012       0.000       0.000      *

  Specific indirect 31
    BWT
    PRECAREM
    BMI
    MAGE
    CIG0               0.000       0.000      0.012       0.000       0.000      *

  Direct
    BWT
    CIG0              -0.131       0.026      0.000      -0.189      -0.087      *


Effects from MAGE to BWT

    Total              0.000       0.007      0.493      -0.019       0.010
    Total indirect    -0.004       0.009      0.333      -0.023       0.012

  Specific indirect 1
    BWT
    WIC
    MAGE              -0.001       0.001      0.020      -0.003       0.000

  Specific indirect 2
    BWT
    PRGBP
    MAGE              -0.053       0.009      0.000      -0.069      -0.036      *

  Specific indirect 3
    BWT
    PRGDM
    MAGE              -0.002       0.001      0.000      -0.003      -0.001      *

  Specific indirect 4
    BWT
    BMI
    MAGE               0.040       0.005      0.000       0.032       0.048      *

  Specific indirect 5
    BWT
    PRECAREM
    MAGE               0.000       0.000      0.012       0.000       0.000      *

  Specific indirect 6
    BWT
    PRGBP
    WIC
    MAGE               0.003       0.003      0.011      -0.001       0.011

  Specific indirect 7
    BWT
    PRGBP
    BMI
    MAGE               0.007       0.006      0.002       0.000       0.021      *

  Specific indirect 8
    BWT
    PRGDM
    WIC
    MAGE               0.000       0.000      0.416       0.000       0.000

  Specific indirect 9
    BWT
    PRGDM
    BMI
    MAGE              -0.001       0.000      0.000      -0.001       0.000      *

  Specific indirect 10
    BWT
    PRECAREM
    WIC
    MAGE               0.000       0.000      0.031       0.000       0.000

  Specific indirect 11
    BWT
    PRECAREM
    BMI
    MAGE               0.000       0.000      0.012       0.000       0.000      *

  Direct
    BWT
    MAGE               0.004       0.013      0.358      -0.025       0.030


Effects from FAGE to BWT

    Total             -0.014       0.003      0.014      -0.018      -0.010      *
    Total indirect     0.009       0.005      0.061      -0.006       0.013

  Specific indirect 1
    BWT
    PAYER
    FAGE               0.001       0.002      0.017       0.000       0.002

  Specific indirect 2
    BWT
    PRGBP
    FAGE               0.007       0.006      0.086      -0.008       0.011

  Specific indirect 3
    BWT
    PRGDM
    FAGE               0.000       0.000      0.000       0.000       0.000      *

  Specific indirect 4
    BWT
    PAYER
    FEDUC
    FAGE               0.000       0.002      0.017       0.000       0.000

  Specific indirect 5
    BWT
    PRGBP
    PAYER
    FAGE               0.001       0.001      0.037       0.001       0.002      *

  Specific indirect 6
    BWT
    PRGDM
    PAYER
    FAGE               0.000       0.000      0.321       0.000       0.000

  Specific indirect 7
    BWT
    PRECAREM
    PAYER
    FAGE               0.000       0.000      0.012       0.000       0.000      *

  Specific indirect 8
    BWT
    PRGBP
    PAYER
    FEDUC
    FAGE               0.000       0.001      0.037       0.000       0.000      *

  Specific indirect 9
    BWT
    PRGDM
    PAYER
    FEDUC
    FAGE               0.000       0.000      0.321       0.000       0.000

  Specific indirect 10
    BWT
    PRECAREM
    PAYER
    FEDUC
    FAGE               0.000       0.000      0.012       0.000       0.000      *

  Direct
    BWT
    FAGE              -0.023       0.006      0.025      -0.030      -0.010      *


Effects from MEDUC to BWT

    Total              0.045       0.022      0.070      -0.014       0.074
    Total indirect    -0.038       0.035      0.121      -0.108       0.024

  Specific indirect 1
    BWT
    WIC
    MEDUC             -0.023       0.011      0.008      -0.044      -0.003      *

  Specific indirect 2
    BWT
    PRGBP
    MEDUC             -0.171       0.045      0.000      -0.270      -0.108      *

  Specific indirect 3
    BWT
    PRGDM
    MEDUC              0.000       0.001      0.353      -0.001       0.001

  Specific indirect 4
    BWT
    BMI
    MEDUC              0.086       0.009      0.000       0.068       0.103      *

  Specific indirect 5
    BWT
    PRECAREM
    MEDUC              0.000       0.000      0.020       0.000       0.001

  Specific indirect 6
    BWT
    PRGBP
    WIC
    MEDUC              0.056       0.009      0.000       0.042       0.074      *

  Specific indirect 7
    BWT
    PRGBP
    BMI
    MEDUC              0.016       0.014      0.002       0.000       0.050

  Specific indirect 8
    BWT
    PRGDM
    WIC
    MEDUC              0.000       0.000      0.415       0.000       0.000

  Specific indirect 9
    BWT
    PRGDM
    BMI
    MEDUC             -0.002       0.001      0.000      -0.002      -0.001      *

  Specific indirect 10
    BWT
    PRECAREM
    WIC
    MEDUC              0.000       0.000      0.019       0.000       0.000

  Specific indirect 11
    BWT
    PRECAREM
    BMI
    MEDUC              0.000       0.000      0.012       0.000       0.000      *

  Direct
    BWT
    MEDUC              0.080       0.035      0.005       0.017       0.154      *


Effects from FEDUC to BWT

    Total              0.004       0.005      0.000       0.002       0.008      *
    Total indirect     0.004       0.005      0.000       0.002       0.008      *

  Specific indirect 1
    BWT
    PAYER
    FEDUC              0.002       0.007      0.017      -0.001       0.005

  Specific indirect 2
    BWT
    PRGBP
    PAYER
    FEDUC              0.002       0.002      0.037       0.001       0.005      *

  Specific indirect 3
    BWT
    PRGDM
    PAYER
    FEDUC              0.000       0.000      0.321       0.000       0.000

  Specific indirect 4
    BWT
    PRECAREM
    PAYER
    FEDUC              0.000       0.000      0.012       0.000       0.000      *


Effects from MHT to BWT

    Total              0.190       0.002      0.000       0.186       0.193      *
    Total indirect    -0.005       0.001      0.000      -0.008      -0.003      *

  Specific indirect 1
    BWT
    PRGBP
    MHT               -0.006       0.001      0.000      -0.009      -0.004      *

  Specific indirect 2
    BWT
    PRGDM
    MHT                0.001       0.000      0.000       0.000       0.001      *

  Direct
    BWT
    MHT                0.195       0.002      0.000       0.192       0.199      *


Effects from BMI to BWT

    Total              0.141       0.019      0.000       0.115       0.193      *
    Total indirect     0.021       0.018      0.011      -0.002       0.066

  Specific indirect 1
    BWT
    PRGBP
    BMI                0.023       0.019      0.002       0.000       0.070

  Specific indirect 2
    BWT
    PRGDM
    BMI               -0.002       0.001      0.000      -0.004      -0.001      *

  Specific indirect 3
    BWT
    PRECAREM
    BMI                0.000       0.000      0.012       0.000       0.000      *

  Direct
    BWT
    BMI                0.121       0.012      0.000       0.096       0.143      *


Effects from PAYER to BWT

    Total              0.027       0.007      0.000       0.018       0.038      *
    Total indirect     0.014       0.007      0.036       0.007       0.029      *

  Specific indirect 1
    BWT
    PRGBP
    PAYER              0.013       0.007      0.037       0.006       0.029      *

  Specific indirect 2
    BWT
    PRGDM
    PAYER              0.000       0.000      0.321       0.000       0.001

  Specific indirect 3
    BWT
    PRECAREM
    PAYER              0.001       0.000      0.012       0.000       0.001      *

  Direct
    BWT
    PAYER              0.013       0.012      0.017      -0.004       0.026


Effects from WIC to BWT

    Total              0.074       0.023      0.000       0.033       0.124      *
    Total indirect     0.126       0.024      0.000       0.090       0.176      *

  Specific indirect 1
    BWT
    PRGBP
    WIC                0.126       0.024      0.000       0.091       0.177      *

  Specific indirect 2
    BWT
    PRGDM
    WIC                0.000       0.000      0.415      -0.001       0.001

  Specific indirect 3
    BWT
    PRECAREM
    WIC                0.000       0.000      0.019       0.000       0.000

  Direct
    BWT
    WIC               -0.052       0.024      0.008      -0.102      -0.007      *


Effects from PRECAREM to BWT

    Total             -0.006       0.002      0.012      -0.009      -0.002      *
    Total indirect     0.000       0.000      0.000       0.000       0.000

  Direct
    BWT
    PRECAREM          -0.006       0.002      0.012      -0.009      -0.002      *


Effects from AFRAMM to OBGEST

    Total             -0.023       0.002      0.000      -0.027      -0.018      *
    Total indirect     0.005       0.006      0.066      -0.002       0.012

  Specific indirect 1
    OBGEST
    MEDUC
    AFRAMM             0.001       0.002      0.139      -0.003       0.004

  Specific indirect 2
    OBGEST
    CIG0
    AFRAMM            -0.003       0.006      0.037      -0.013       0.002

  Specific indirect 3
    OBGEST
    WIC
    AFRAMM             0.006       0.003      0.003       0.002       0.011      *

  Specific indirect 4
    OBGEST
    PRGBP
    AFRAMM            -0.022       0.011      0.086      -0.030       0.014

  Specific indirect 5
    OBGEST
    PRGDM
    AFRAMM             0.001       0.001      0.093      -0.001       0.003

  Specific indirect 6
    OBGEST
    MAGE
    AFRAMM             0.000       0.000      0.202       0.000       0.001

  Specific indirect 7
    OBGEST
    MHT
    AFRAMM            -0.001       0.000      0.000      -0.001      -0.001      *

  Specific indirect 8
    OBGEST
    BMI
    AFRAMM             0.005       0.004      0.099      -0.004       0.007

  Specific indirect 9
    OBGEST
    MEDUC
    CIG0
    AFRAMM             0.001       0.002      0.010       0.000       0.006

  Specific indirect 10
    OBGEST
    WIC
    MEDUC
    AFRAMM            -0.001       0.001      0.135      -0.001       0.001

  Specific indirect 11
    OBGEST
    WIC
    MAGE
    AFRAMM             0.000       0.000      0.022       0.000       0.000

  Specific indirect 12
    OBGEST
    PRGBP
    MEDUC
    AFRAMM             0.005       0.007      0.133      -0.008       0.007

  Specific indirect 13
    OBGEST
    PRGBP
    CIG0
    AFRAMM            -0.009       0.012      0.000      -0.042      -0.005      *

  Specific indirect 14
    OBGEST
    PRGBP
    WIC
    AFRAMM             0.017       0.002      0.000       0.013       0.022      *

  Specific indirect 15
    OBGEST
    PRGBP
    MAGE
    AFRAMM             0.002       0.001      0.008       0.001       0.003      *

  Specific indirect 16
    OBGEST
    PRGBP
    MHT
    AFRAMM             0.000       0.000      0.000       0.000       0.000      *

  Specific indirect 17
    OBGEST
    PRGBP
    BMI
    AFRAMM             0.001       0.003      0.102      -0.003       0.003

  Specific indirect 18
    OBGEST
    PRGDM
    MEDUC
    AFRAMM             0.000       0.000      0.370       0.000       0.000

  Specific indirect 19
    OBGEST
    PRGDM
    CIG0
    AFRAMM             0.001       0.000      0.026       0.000       0.001      *

  Specific indirect 20
    OBGEST
    PRGDM
    WIC
    AFRAMM             0.000       0.000      0.415      -0.001       0.001

  Specific indirect 21
    OBGEST
    PRGDM
    MAGE
    AFRAMM             0.001       0.000      0.008       0.000       0.001      *

  Specific indirect 22
    OBGEST
    PRGDM
    MHT
    AFRAMM             0.000       0.000      0.000       0.000       0.000      *

  Specific indirect 23
    OBGEST
    PRGDM
    BMI
    AFRAMM            -0.001       0.001      0.099      -0.002       0.001

  Specific indirect 24
    OBGEST
    MAGE
    CIG0
    AFRAMM             0.000       0.001      0.197       0.000       0.002

  Specific indirect 25
    OBGEST
    BMI
    MEDUC
    AFRAMM            -0.001       0.002      0.133      -0.002       0.002

  Specific indirect 26
    OBGEST
    BMI
    CIG0
    AFRAMM             0.003       0.003      0.000       0.002       0.009      *

  Specific indirect 27
    OBGEST
    BMI
    MAGE
    AFRAMM            -0.001       0.000      0.008      -0.001      -0.001      *

  Specific indirect 28
    OBGEST
    PRECAREM
    MEDUC
    AFRAMM             0.000       0.000      0.117       0.000       0.000

  Specific indirect 29
    OBGEST
    PRECAREM
    CIG0
    AFRAMM             0.000       0.000      0.000       0.000       0.001      *

  Specific indirect 30
    OBGEST
    PRECAREM
    WIC
    AFRAMM             0.000       0.000      0.007       0.000       0.000      *

  Specific indirect 31
    OBGEST
    PRECAREM
    MAGE
    AFRAMM             0.000       0.000      0.008       0.000       0.000      *

  Specific indirect 32
    OBGEST
    PRECAREM
    BMI
    AFRAMM             0.000       0.000      0.099       0.000       0.000

  Specific indirect 33
    OBGEST
    WIC
    MEDUC
    CIG0
    AFRAMM             0.000       0.000      0.003      -0.001       0.000      *

  Specific indirect 34
    OBGEST
    WIC
    MAGE
    CIG0
    AFRAMM             0.000       0.000      0.014       0.000       0.000

  Specific indirect 35
    OBGEST
    PRGBP
    MEDUC
    CIG0
    AFRAMM             0.004       0.007      0.000       0.002       0.017      *

  Specific indirect 36
    OBGEST
    PRGBP
    WIC
    MEDUC
    AFRAMM            -0.002       0.001      0.133      -0.002       0.002

  Specific indirect 37
    OBGEST
    PRGBP
    WIC
    MAGE
    AFRAMM             0.000       0.000      0.020       0.000       0.000

  Specific indirect 38
    OBGEST
    PRGBP
    MAGE
    CIG0
    AFRAMM             0.001       0.001      0.000       0.001       0.002      *

  Specific indirect 39
    OBGEST
    PRGBP
    BMI
    MEDUC
    AFRAMM             0.000       0.001      0.136      -0.001       0.001

  Specific indirect 40
    OBGEST
    PRGBP
    BMI
    CIG0
    AFRAMM             0.001       0.003      0.002       0.000       0.007

  Specific indirect 41
    OBGEST
    PRGBP
    BMI
    MAGE
    AFRAMM             0.000       0.000      0.011      -0.001       0.000      *

  Specific indirect 42
    OBGEST
    PRGDM
    MEDUC
    CIG0
    AFRAMM             0.000       0.000      0.353       0.000       0.000

  Specific indirect 43
    OBGEST
    PRGDM
    WIC
    MEDUC
    AFRAMM             0.000       0.000      0.344       0.000       0.000

  Specific indirect 44
    OBGEST
    PRGDM
    WIC
    MAGE
    AFRAMM             0.000       0.000      0.413       0.000       0.000

  Specific indirect 45
    OBGEST
    PRGDM
    MAGE
    CIG0
    AFRAMM             0.000       0.000      0.000       0.000       0.001      *

  Specific indirect 46
    OBGEST
    PRGDM
    BMI
    MEDUC
    AFRAMM             0.000       0.001      0.133       0.000       0.001

  Specific indirect 47
    OBGEST
    PRGDM
    BMI
    CIG0
    AFRAMM            -0.001       0.001      0.000      -0.002       0.000      *

  Specific indirect 48
    OBGEST
    PRGDM
    BMI
    MAGE
    AFRAMM             0.000       0.000      0.008       0.000       0.000      *

  Specific indirect 49
    OBGEST
    BMI
    MEDUC
    CIG0
    AFRAMM            -0.001       0.001      0.000      -0.004      -0.001      *

  Specific indirect 50
    OBGEST
    BMI
    MAGE
    CIG0
    AFRAMM             0.000       0.000      0.000      -0.001       0.000      *

  Specific indirect 51
    OBGEST
    PRECAREM
    MEDUC
    CIG0
    AFRAMM             0.000       0.000      0.016       0.000       0.000      *

  Specific indirect 52
    OBGEST
    PRECAREM
    WIC
    MEDUC
    AFRAMM             0.000       0.000      0.139       0.000       0.000

  Specific indirect 53
    OBGEST
    PRECAREM
    WIC
    MAGE
    AFRAMM             0.000       0.000      0.027       0.000       0.000

  Specific indirect 54
    OBGEST
    PRECAREM
    MAGE
    CIG0
    AFRAMM             0.000       0.000      0.000       0.000       0.000      *

  Specific indirect 55
    OBGEST
    PRECAREM
    BMI
    MEDUC
    AFRAMM             0.000       0.000      0.133       0.000       0.000

  Specific indirect 56
    OBGEST
    PRECAREM
    BMI
    CIG0
    AFRAMM             0.000       0.000      0.000       0.000       0.000      *

  Specific indirect 57
    OBGEST
    PRECAREM
    BMI
    MAGE
    AFRAMM             0.000       0.000      0.008       0.000       0.000      *

  Specific indirect 58
    OBGEST
    PRGBP
    WIC
    MEDUC
    CIG0
    AFRAMM            -0.001       0.001      0.000      -0.004      -0.001      *

  Specific indirect 59
    OBGEST
    PRGBP
    WIC
    MAGE
    CIG0
    AFRAMM             0.000       0.000      0.011      -0.001       0.000

  Specific indirect 60
    OBGEST
    PRGBP
    BMI
    MEDUC
    CIG0
    AFRAMM             0.000       0.001      0.002      -0.003       0.000

  Specific indirect 61
    OBGEST
    PRGBP
    BMI
    MAGE
    CIG0
    AFRAMM             0.000       0.000      0.002      -0.001       0.000

  Specific indirect 62
    OBGEST
    PRGDM
    WIC
    MEDUC
    CIG0
    AFRAMM             0.000       0.000      0.415       0.000       0.000

  Specific indirect 63
    OBGEST
    PRGDM
    WIC
    MAGE
    CIG0
    AFRAMM             0.000       0.000      0.416       0.000       0.000

  Specific indirect 64
    OBGEST
    PRGDM
    BMI
    MEDUC
    CIG0
    AFRAMM             0.000       0.001      0.000       0.000       0.001      *

  Specific indirect 65
    OBGEST
    PRGDM
    BMI
    MAGE
    CIG0
    AFRAMM             0.000       0.000      0.000       0.000       0.000      *

  Specific indirect 66
    OBGEST
    PRECAREM
    WIC
    MEDUC
    CIG0
    AFRAMM             0.000       0.000      0.007       0.000       0.000

  Specific indirect 67
    OBGEST
    PRECAREM
    WIC
    MAGE
    CIG0
    AFRAMM             0.000       0.000      0.019       0.000       0.000

  Specific indirect 68
    OBGEST
    PRECAREM
    BMI
    MEDUC
    CIG0
    AFRAMM             0.000       0.000      0.000       0.000       0.000      *

  Specific indirect 69
    OBGEST
    PRECAREM
    BMI
    MAGE
    CIG0
    AFRAMM             0.000       0.000      0.000       0.000       0.000      *

  Direct
    OBGEST
    AFRAMM            -0.028       0.006      0.017      -0.037      -0.020      *


Effects from MHISP to OBGEST

    Total             -0.006       0.002      0.046      -0.010       0.000
    Total indirect     0.018       0.008      0.030       0.009       0.027      *

  Specific indirect 1
    OBGEST
    MEDUC
    MHISP              0.005       0.003      0.068      -0.002       0.010

  Specific indirect 2
    OBGEST
    CIG0
    MHISP             -0.005       0.010      0.037      -0.024       0.004

  Specific indirect 3
    OBGEST
    WIC
    MHISP              0.008       0.003      0.003       0.002       0.014      *

  Specific indirect 4
    OBGEST
    PRGBP
    MHISP             -0.009       0.019      0.181      -0.018       0.053

  Specific indirect 5
    OBGEST
    PRGDM
    MHISP             -0.001       0.001      0.193      -0.002       0.001

  Specific indirect 6
    OBGEST
    MAGE
    MHISP              0.000       0.000      0.304      -0.001       0.001

  Specific indirect 7
    OBGEST
    MHT
    MHISP             -0.007       0.000      0.000      -0.008      -0.007      *

  Specific indirect 8
    OBGEST
    BMI
    MHISP              0.005       0.006      0.138      -0.010       0.007

  Specific indirect 9
    OBGEST
    MEDUC
    CIG0
    MHISP              0.002       0.004      0.010       0.000       0.011

  Specific indirect 10
    OBGEST
    WIC
    MEDUC
    MHISP             -0.002       0.001      0.064      -0.004       0.000

  Specific indirect 11
    OBGEST
    WIC
    MAGE
    MHISP              0.000       0.000      0.135       0.000       0.000

  Specific indirect 12
    OBGEST
    PRGBP
    MEDUC
    MHISP              0.015       0.010      0.062      -0.003       0.021

  Specific indirect 13
    OBGEST
    PRGBP
    CIG0
    MHISP             -0.015       0.022      0.000      -0.078      -0.008      *

  Specific indirect 14
    OBGEST
    PRGBP
    WIC
    MHISP              0.022       0.004      0.000       0.017       0.030      *

  Specific indirect 15
    OBGEST
    PRGBP
    MAGE
    MHISP              0.001       0.001      0.125      -0.001       0.002

  Specific indirect 16
    OBGEST
    PRGBP
    MHT
    MHISP              0.002       0.000      0.000       0.001       0.002      *

  Specific indirect 17
    OBGEST
    PRGBP
    BMI
    MHISP              0.001       0.004      0.141      -0.008       0.003

  Specific indirect 18
    OBGEST
    PRGDM
    MEDUC
    MHISP              0.000       0.001      0.376      -0.001       0.001

  Specific indirect 19
    OBGEST
    PRGDM
    CIG0
    MHISP              0.001       0.001      0.026       0.000       0.002      *

  Specific indirect 20
    OBGEST
    PRGDM
    WIC
    MHISP              0.000       0.001      0.415      -0.001       0.001

  Specific indirect 21
    OBGEST
    PRGDM
    MAGE
    MHISP              0.000       0.000      0.125       0.000       0.001

  Specific indirect 22
    OBGEST
    PRGDM
    MHT
    MHISP             -0.002       0.000      0.000      -0.003      -0.002      *

  Specific indirect 23
    OBGEST
    PRGDM
    BMI
    MHISP             -0.001       0.002      0.138      -0.002       0.003

  Specific indirect 24
    OBGEST
    MAGE
    CIG0
    MHISP              0.000       0.001      0.197       0.000       0.003

  Specific indirect 25
    OBGEST
    BMI
    MEDUC
    MHISP             -0.004       0.002      0.062      -0.006       0.001

  Specific indirect 26
    OBGEST
    BMI
    CIG0
    MHISP              0.004       0.005      0.000       0.003       0.017      *

  Specific indirect 27
    OBGEST
    BMI
    MAGE
    MHISP             -0.001       0.000      0.125      -0.001       0.000

  Specific indirect 28
    OBGEST
    PRECAREM
    MEDUC
    MHISP              0.000       0.000      0.048       0.000       0.000

  Specific indirect 29
    OBGEST
    PRECAREM
    CIG0
    MHISP              0.000       0.000      0.000       0.000       0.001      *

  Specific indirect 30
    OBGEST
    PRECAREM
    WIC
    MHISP              0.000       0.000      0.007       0.000       0.000      *

  Specific indirect 31
    OBGEST
    PRECAREM
    MAGE
    MHISP              0.000       0.000      0.125       0.000       0.000

  Specific indirect 32
    OBGEST
    PRECAREM
    BMI
    MHISP              0.000       0.000      0.138       0.000       0.000

  Specific indirect 33
    OBGEST
    WIC
    MEDUC
    CIG0
    MHISP             -0.001       0.001      0.003      -0.002       0.000      *

  Specific indirect 34
    OBGEST
    WIC
    MAGE
    CIG0
    MHISP              0.000       0.000      0.014       0.000       0.000

  Specific indirect 35
    OBGEST
    PRGBP
    MEDUC
    CIG0
    MHISP              0.006       0.012      0.000       0.003       0.032      *

  Specific indirect 36
    OBGEST
    PRGBP
    WIC
    MEDUC
    MHISP             -0.005       0.002      0.062      -0.007       0.001

  Specific indirect 37
    OBGEST
    PRGBP
    WIC
    MAGE
    MHISP              0.000       0.000      0.133       0.000       0.000

  Specific indirect 38
    OBGEST
    PRGBP
    MAGE
    CIG0
    MHISP              0.002       0.001      0.000       0.001       0.005      *

  Specific indirect 39
    OBGEST
    PRGBP
    BMI
    MEDUC
    MHISP             -0.001       0.002      0.065      -0.003       0.001

  Specific indirect 40
    OBGEST
    PRGBP
    BMI
    CIG0
    MHISP              0.001       0.005      0.002       0.000       0.014

  Specific indirect 41
    OBGEST
    PRGBP
    BMI
    MAGE
    MHISP              0.000       0.000      0.127       0.000       0.000

  Specific indirect 42
    OBGEST
    PRGDM
    MEDUC
    CIG0
    MHISP              0.000       0.001      0.353      -0.001       0.000

  Specific indirect 43
    OBGEST
    PRGDM
    WIC
    MEDUC
    MHISP              0.000       0.000      0.369       0.000       0.000

  Specific indirect 44
    OBGEST
    PRGDM
    WIC
    MAGE
    MHISP              0.000       0.000      0.344       0.000       0.000

  Specific indirect 45
    OBGEST
    PRGDM
    MAGE
    CIG0
    MHISP              0.000       0.000      0.000       0.000       0.001      *

  Specific indirect 46
    OBGEST
    PRGDM
    BMI
    MEDUC
    MHISP              0.001       0.001      0.062       0.000       0.002

  Specific indirect 47
    OBGEST
    PRGDM
    BMI
    CIG0
    MHISP             -0.001       0.002      0.000      -0.005      -0.001      *

  Specific indirect 48
    OBGEST
    PRGDM
    BMI
    MAGE
    MHISP              0.000       0.000      0.125       0.000       0.000

  Specific indirect 49
    OBGEST
    BMI
    MEDUC
    CIG0
    MHISP             -0.002       0.003      0.000      -0.008      -0.001      *

  Specific indirect 50
    OBGEST
    BMI
    MAGE
    CIG0
    MHISP             -0.001       0.000      0.000      -0.002       0.000      *

  Specific indirect 51
    OBGEST
    PRECAREM
    MEDUC
    CIG0
    MHISP              0.000       0.000      0.016       0.000       0.000      *

  Specific indirect 52
    OBGEST
    PRECAREM
    WIC
    MEDUC
    MHISP              0.000       0.000      0.068       0.000       0.000

  Specific indirect 53
    OBGEST
    PRECAREM
    WIC
    MAGE
    MHISP              0.000       0.000      0.139       0.000       0.000

  Specific indirect 54
    OBGEST
    PRECAREM
    MAGE
    CIG0
    MHISP              0.000       0.000      0.000       0.000       0.000      *

  Specific indirect 55
    OBGEST
    PRECAREM
    BMI
    MEDUC
    MHISP              0.000       0.000      0.062       0.000       0.000

  Specific indirect 56
    OBGEST
    PRECAREM
    BMI
    CIG0
    MHISP              0.000       0.000      0.000       0.000       0.000      *

  Specific indirect 57
    OBGEST
    PRECAREM
    BMI
    MAGE
    MHISP              0.000       0.000      0.125       0.000       0.000

  Specific indirect 58
    OBGEST
    PRGBP
    WIC
    MEDUC
    CIG0
    MHISP             -0.002       0.002      0.000      -0.007      -0.001      *

  Specific indirect 59
    OBGEST
    PRGBP
    WIC
    MAGE
    CIG0
    MHISP              0.000       0.000      0.011      -0.001       0.000

  Specific indirect 60
    OBGEST
    PRGBP
    BMI
    MEDUC
    CIG0
    MHISP             -0.001       0.003      0.002      -0.006       0.000

  Specific indirect 61
    OBGEST
    PRGBP
    BMI
    MAGE
    CIG0
    MHISP              0.000       0.001      0.002      -0.002       0.000

  Specific indirect 62
    OBGEST
    PRGDM
    WIC
    MEDUC
    CIG0
    MHISP              0.000       0.000      0.415       0.000       0.000

  Specific indirect 63
    OBGEST
    PRGDM
    WIC
    MAGE
    CIG0
    MHISP              0.000       0.000      0.416       0.000       0.000

  Specific indirect 64
    OBGEST
    PRGDM
    BMI
    MEDUC
    CIG0
    MHISP              0.001       0.001      0.000       0.000       0.002      *

  Specific indirect 65
    OBGEST
    PRGDM
    BMI
    MAGE
    CIG0
    MHISP              0.000       0.000      0.000       0.000       0.001      *

  Specific indirect 66
    OBGEST
    PRECAREM
    WIC
    MEDUC
    CIG0
    MHISP              0.000       0.000      0.007       0.000       0.000

  Specific indirect 67
    OBGEST
    PRECAREM
    WIC
    MAGE
    CIG0
    MHISP              0.000       0.000      0.019       0.000       0.000

  Specific indirect 68
    OBGEST
    PRECAREM
    BMI
    MEDUC
    CIG0
    MHISP              0.000       0.000      0.000       0.000       0.000      *

  Specific indirect 69
    OBGEST
    PRECAREM
    BMI
    MAGE
    CIG0
    MHISP              0.000       0.000      0.000       0.000       0.000      *

  Direct
    OBGEST
    MHISP             -0.023       0.009      0.031      -0.033      -0.014      *


Effects from OTHM to OBGEST

    Total             -0.037       0.002      0.000      -0.042      -0.033      *
    Total indirect    -0.032       0.010      0.000      -0.050      -0.012      *

  Specific indirect 1
    OBGEST
    MEDUC
    OTHM              -0.009       0.005      0.010      -0.018       0.000

  Specific indirect 2
    OBGEST
    CIG0
    OTHM              -0.009       0.007      0.037      -0.021       0.003

  Specific indirect 3
    OBGEST
    WIC
    OTHM              -0.002       0.001      0.045      -0.005       0.000

  Specific indirect 4
    OBGEST
    PRGBP
    OTHM               0.069       0.018      0.000       0.047       0.113      *

  Specific indirect 5
    OBGEST
    PRGDM
    OTHM              -0.017       0.002      0.000      -0.021      -0.014      *

  Specific indirect 6
    OBGEST
    MAGE
    OTHM              -0.001       0.002      0.197      -0.006       0.002

  Specific indirect 7
    OBGEST
    MHT
    OTHM              -0.007       0.000      0.000      -0.007      -0.006      *

  Specific indirect 8
    OBGEST
    BMI
    OTHM              -0.025       0.005      0.000      -0.035      -0.017      *

  Specific indirect 9
    OBGEST
    MEDUC
    CIG0
    OTHM               0.004       0.003      0.010       0.000       0.009

  Specific indirect 10
    OBGEST
    WIC
    MEDUC
    OTHM               0.003       0.001      0.003       0.001       0.006      *

  Specific indirect 11
    OBGEST
    WIC
    MAGE
    OTHM               0.000       0.000      0.014       0.000       0.000

  Specific indirect 12
    OBGEST
    PRGBP
    MEDUC
    OTHM              -0.026       0.010      0.000      -0.046      -0.017      *

  Specific indirect 13
    OBGEST
    PRGBP
    CIG0
    OTHM              -0.032       0.012      0.000      -0.061      -0.018      *

  Specific indirect 14
    OBGEST
    PRGBP
    WIC
    OTHM              -0.006       0.002      0.043      -0.009       0.000      *

  Specific indirect 15
    OBGEST
    PRGBP
    MAGE
    OTHM              -0.007       0.001      0.000      -0.009      -0.005      *

  Specific indirect 16
    OBGEST
    PRGBP
    MHT
    OTHM               0.002       0.000      0.000       0.001       0.002      *

  Specific indirect 17
    OBGEST
    PRGBP
    BMI
    OTHM              -0.008       0.008      0.002      -0.026       0.000

  Specific indirect 18
    OBGEST
    PRGDM
    MEDUC
    OTHM               0.000       0.001      0.353      -0.001       0.002

  Specific indirect 19
    OBGEST
    PRGDM
    CIG0
    OTHM               0.002       0.001      0.026       0.000       0.004      *

  Specific indirect 20
    OBGEST
    PRGDM
    WIC
    OTHM               0.000       0.000      0.379       0.000       0.000

  Specific indirect 21
    OBGEST
    PRGDM
    MAGE
    OTHM              -0.002       0.000      0.000      -0.003      -0.002      *

  Specific indirect 22
    OBGEST
    PRGDM
    MHT
    OTHM              -0.002       0.000      0.000      -0.002      -0.002      *

  Specific indirect 23
    OBGEST
    PRGDM
    BMI
    OTHM               0.007       0.001      0.000       0.006       0.009      *

  Specific indirect 24
    OBGEST
    MAGE
    CIG0
    OTHM               0.000       0.001      0.197      -0.001       0.003

  Specific indirect 25
    OBGEST
    BMI
    MEDUC
    OTHM               0.007       0.002      0.000       0.005       0.012      *

  Specific indirect 26
    OBGEST
    BMI
    CIG0
    OTHM               0.009       0.002      0.000       0.006       0.014      *

  Specific indirect 27
    OBGEST
    BMI
    MAGE
    OTHM               0.003       0.000      0.000       0.002       0.004      *

  Specific indirect 28
    OBGEST
    PRECAREM
    MEDUC
    OTHM               0.000       0.000      0.016       0.000       0.000      *

  Specific indirect 29
    OBGEST
    PRECAREM
    CIG0
    OTHM               0.001       0.000      0.000       0.001       0.001      *

  Specific indirect 30
    OBGEST
    PRECAREM
    WIC
    OTHM               0.000       0.000      0.050       0.000       0.000

  Specific indirect 31
    OBGEST
    PRECAREM
    MAGE
    OTHM               0.000       0.000      0.000       0.000       0.000      *

  Specific indirect 32
    OBGEST
    PRECAREM
    BMI
    OTHM               0.000       0.000      0.000       0.000       0.001      *

  Specific indirect 33
    OBGEST
    WIC
    MEDUC
    CIG0
    OTHM              -0.002       0.001      0.003      -0.003       0.000      *

  Specific indirect 34
    OBGEST
    WIC
    MAGE
    CIG0
    OTHM               0.000       0.000      0.014       0.000       0.000

  Specific indirect 35
    OBGEST
    PRGBP
    MEDUC
    CIG0
    OTHM               0.013       0.006      0.000       0.008       0.025      *

  Specific indirect 36
    OBGEST
    PRGBP
    WIC
    MEDUC
    OTHM               0.009       0.001      0.000       0.007       0.011      *

  Specific indirect 37
    OBGEST
    PRGBP
    WIC
    MAGE
    OTHM               0.000       0.000      0.011       0.000       0.002

  Specific indirect 38
    OBGEST
    PRGBP
    MAGE
    CIG0
    OTHM               0.003       0.001      0.000       0.002       0.004      *

  Specific indirect 39
    OBGEST
    PRGBP
    BMI
    MEDUC
    OTHM               0.002       0.003      0.002       0.000       0.009

  Specific indirect 40
    OBGEST
    PRGBP
    BMI
    CIG0
    OTHM               0.003       0.003      0.002       0.000       0.011

  Specific indirect 41
    OBGEST
    PRGBP
    BMI
    MAGE
    OTHM               0.001       0.001      0.002       0.000       0.003      *

  Specific indirect 42
    OBGEST
    PRGDM
    MEDUC
    CIG0
    OTHM               0.000       0.000      0.353      -0.001       0.000

  Specific indirect 43
    OBGEST
    PRGDM
    WIC
    MEDUC
    OTHM               0.000       0.000      0.415      -0.001       0.000

  Specific indirect 44
    OBGEST
    PRGDM
    WIC
    MAGE
    OTHM               0.000       0.000      0.416       0.000       0.000

  Specific indirect 45
    OBGEST
    PRGDM
    MAGE
    CIG0
    OTHM               0.001       0.000      0.000       0.001       0.001      *

  Specific indirect 46
    OBGEST
    PRGDM
    BMI
    MEDUC
    OTHM              -0.002       0.001      0.000      -0.003      -0.002      *

  Specific indirect 47
    OBGEST
    PRGDM
    BMI
    CIG0
    OTHM              -0.003       0.001      0.000      -0.004      -0.002      *

  Specific indirect 48
    OBGEST
    PRGDM
    BMI
    MAGE
    OTHM              -0.001       0.000      0.000      -0.001      -0.001      *

  Specific indirect 49
    OBGEST
    BMI
    MEDUC
    CIG0
    OTHM              -0.004       0.001      0.000      -0.006      -0.002      *

  Specific indirect 50
    OBGEST
    BMI
    MAGE
    CIG0
    OTHM              -0.001       0.000      0.000      -0.002      -0.001      *

  Specific indirect 51
    OBGEST
    PRECAREM
    MEDUC
    CIG0
    OTHM               0.000       0.000      0.016       0.000       0.000      *

  Specific indirect 52
    OBGEST
    PRECAREM
    WIC
    MEDUC
    OTHM               0.000       0.000      0.007       0.000       0.000      *

  Specific indirect 53
    OBGEST
    PRECAREM
    WIC
    MAGE
    OTHM               0.000       0.000      0.019       0.000       0.000

  Specific indirect 54
    OBGEST
    PRECAREM
    MAGE
    CIG0
    OTHM               0.000       0.000      0.000       0.000       0.000      *

  Specific indirect 55
    OBGEST
    PRECAREM
    BMI
    MEDUC
    OTHM               0.000       0.000      0.000       0.000       0.000      *

  Specific indirect 56
    OBGEST
    PRECAREM
    BMI
    CIG0
    OTHM               0.000       0.000      0.000       0.000       0.000      *

  Specific indirect 57
    OBGEST
    PRECAREM
    BMI
    MAGE
    OTHM               0.000       0.000      0.000       0.000       0.000      *

  Specific indirect 58
    OBGEST
    PRGBP
    WIC
    MEDUC
    CIG0
    OTHM              -0.004       0.001      0.000      -0.006      -0.003      *

  Specific indirect 59
    OBGEST
    PRGBP
    WIC
    MAGE
    CIG0
    OTHM               0.000       0.000      0.011      -0.001       0.000

  Specific indirect 60
    OBGEST
    PRGBP
    BMI
    MEDUC
    CIG0
    OTHM              -0.001       0.002      0.002      -0.005       0.000

  Specific indirect 61
    OBGEST
    PRGBP
    BMI
    MAGE
    CIG0
    OTHM               0.000       0.000      0.002      -0.001       0.000

  Specific indirect 62
    OBGEST
    PRGDM
    WIC
    MEDUC
    CIG0
    OTHM               0.000       0.000      0.415       0.000       0.000

  Specific indirect 63
    OBGEST
    PRGDM
    WIC
    MAGE
    CIG0
    OTHM               0.000       0.000      0.416       0.000       0.000

  Specific indirect 64
    OBGEST
    PRGDM
    BMI
    MEDUC
    CIG0
    OTHM               0.001       0.000      0.000       0.001       0.002      *

  Specific indirect 65
    OBGEST
    PRGDM
    BMI
    MAGE
    CIG0
    OTHM               0.000       0.000      0.000       0.000       0.000      *

  Specific indirect 66
    OBGEST
    PRECAREM
    WIC
    MEDUC
    CIG0
    OTHM               0.000       0.000      0.007       0.000       0.000      *

  Specific indirect 67
    OBGEST
    PRECAREM
    WIC
    MAGE
    CIG0
    OTHM               0.000       0.000      0.019       0.000       0.000

  Specific indirect 68
    OBGEST
    PRECAREM
    BMI
    MEDUC
    CIG0
    OTHM               0.000       0.000      0.000       0.000       0.000      *

  Specific indirect 69
    OBGEST
    PRECAREM
    BMI
    MAGE
    CIG0
    OTHM               0.000       0.000      0.000       0.000       0.000      *

  Direct
    OBGEST
    OTHM              -0.006       0.011      0.242      -0.027       0.013


Effects from AFRAMF to OBGEST

    Total             -0.017       0.002      0.000      -0.021      -0.013      *
    Total indirect     0.016       0.003      0.000       0.012       0.025      *

  Specific indirect 1
    OBGEST
    CIG0
    AFRAMF            -0.006       0.006      0.037      -0.018       0.003

  Specific indirect 2
    OBGEST
    WIC
    AFRAMF             0.007       0.003      0.003       0.001       0.012      *

  Specific indirect 3
    OBGEST
    PRGBP
    AFRAMF             0.001       0.004      0.209      -0.003       0.012

  Specific indirect 4
    OBGEST
    PRGDM
    AFRAMF             0.004       0.001      0.000       0.003       0.005      *

  Specific indirect 5
    OBGEST
    FAGE
    AFRAMF             0.000       0.000      0.108      -0.001       0.000

  Specific indirect 6
    OBGEST
    PAYER
    FEDUC
    AFRAMF             0.000       0.001      0.032       0.000       0.000

  Specific indirect 7
    OBGEST
    PAYER
    FAGE
    AFRAMF             0.000       0.000      0.032       0.000       0.000

  Specific indirect 8
    OBGEST
    MEDUC
    CIG0
    AFRAMF             0.003       0.002      0.010       0.000       0.008

  Specific indirect 9
    OBGEST
    PRGBP
    CIG0
    AFRAMF            -0.021       0.011      0.000      -0.055      -0.012      *

  Specific indirect 10
    OBGEST
    PRGBP
    WIC
    AFRAMF             0.018       0.006      0.000       0.013       0.033      *

  Specific indirect 11
    OBGEST
    PRGBP
    FAGE
    AFRAMF             0.000       0.000      0.086      -0.001       0.001

  Specific indirect 12
    OBGEST
    PRGDM
    CIG0
    AFRAMF             0.001       0.001      0.026       0.000       0.003      *

  Specific indirect 13
    OBGEST
    PRGDM
    WIC
    AFRAMF             0.000       0.000      0.415      -0.001       0.001

  Specific indirect 14
    OBGEST
    PRGDM
    FAGE
    AFRAMF             0.000       0.000      0.000       0.000       0.000      *

  Specific indirect 15
    OBGEST
    MAGE
    CIG0
    AFRAMF             0.000       0.001      0.197      -0.001       0.002

  Specific indirect 16
    OBGEST
    BMI
    CIG0
    AFRAMF             0.006       0.002      0.000       0.004       0.012      *

  Specific indirect 17
    OBGEST
    PRECAREM
    CIG0
    AFRAMF             0.000       0.000      0.000       0.000       0.001      *

  Specific indirect 18
    OBGEST
    PRECAREM
    WIC
    AFRAMF             0.000       0.000      0.007       0.000       0.000      *

  Specific indirect 19
    OBGEST
    PAYER
    FEDUC
    FAGE
    AFRAMF             0.000       0.000      0.032       0.000       0.000

  Specific indirect 20
    OBGEST
    WIC
    MEDUC
    CIG0
    AFRAMF            -0.001       0.001      0.003      -0.002       0.000      *

  Specific indirect 21
    OBGEST
    WIC
    MAGE
    CIG0
    AFRAMF             0.000       0.000      0.014       0.000       0.000

  Specific indirect 22
    OBGEST
    PRGBP
    PAYER
    FEDUC
    AFRAMF             0.000       0.000      0.037      -0.001       0.000      *

  Specific indirect 23
    OBGEST
    PRGBP
    PAYER
    FAGE
    AFRAMF             0.000       0.000      0.037       0.000       0.000      *

  Specific indirect 24
    OBGEST
    PRGBP
    MEDUC
    CIG0
    AFRAMF             0.008       0.006      0.000       0.005       0.023      *

  Specific indirect 25
    OBGEST
    PRGBP
    MAGE
    CIG0
    AFRAMF             0.002       0.001      0.000       0.001       0.003      *

  Specific indirect 26
    OBGEST
    PRGBP
    BMI
    CIG0
    AFRAMF             0.002       0.003      0.002       0.000       0.010

  Specific indirect 27
    OBGEST
    PRGDM
    PAYER
    FEDUC
    AFRAMF             0.000       0.000      0.321       0.000       0.000

  Specific indirect 28
    OBGEST
    PRGDM
    PAYER
    FAGE
    AFRAMF             0.000       0.000      0.321       0.000       0.000

  Specific indirect 29
    OBGEST
    PRGDM
    MEDUC
    CIG0
    AFRAMF             0.000       0.001      0.353      -0.001       0.000

  Specific indirect 30
    OBGEST
    PRGDM
    MAGE
    CIG0
    AFRAMF             0.001       0.000      0.000       0.000       0.001      *

  Specific indirect 31
    OBGEST
    PRGDM
    BMI
    CIG0
    AFRAMF            -0.002       0.001      0.000      -0.003      -0.001      *

  Specific indirect 32
    OBGEST
    BMI
    MEDUC
    CIG0
    AFRAMF            -0.002       0.001      0.000      -0.005      -0.002      *

  Specific indirect 33
    OBGEST
    BMI
    MAGE
    CIG0
    AFRAMF            -0.001       0.000      0.000      -0.001      -0.001      *

  Specific indirect 34
    OBGEST
    PRECAREM
    PAYER
    FEDUC
    AFRAMF             0.000       0.000      0.000       0.000       0.000      *

  Specific indirect 35
    OBGEST
    PRECAREM
    PAYER
    FAGE
    AFRAMF             0.000       0.000      0.000       0.000       0.000      *

  Specific indirect 36
    OBGEST
    PRECAREM
    MEDUC
    CIG0
    AFRAMF             0.000       0.000      0.016       0.000       0.000      *

  Specific indirect 37
    OBGEST
    PRECAREM
    MAGE
    CIG0
    AFRAMF             0.000       0.000      0.000       0.000       0.000      *

  Specific indirect 38
    OBGEST
    PRECAREM
    BMI
    CIG0
    AFRAMF             0.000       0.000      0.000       0.000       0.000      *

  Specific indirect 39
    OBGEST
    PRGBP
    PAYER
    FEDUC
    FAGE
    AFRAMF             0.000       0.000      0.037       0.000       0.000      *

  Specific indirect 40
    OBGEST
    PRGBP
    WIC
    MEDUC
    CIG0
    AFRAMF            -0.003       0.001      0.000      -0.005      -0.002      *

  Specific indirect 41
    OBGEST
    PRGBP
    WIC
    MAGE
    CIG0
    AFRAMF             0.000       0.000      0.011      -0.001       0.000

  Specific indirect 42
    OBGEST
    PRGBP
    BMI
    MEDUC
    CIG0
    AFRAMF            -0.001       0.001      0.002      -0.004       0.000

  Specific indirect 43
    OBGEST
    PRGBP
    BMI
    MAGE
    CIG0
    AFRAMF             0.000       0.000      0.002      -0.001       0.000

  Specific indirect 44
    OBGEST
    PRGDM
    PAYER
    FEDUC
    FAGE
    AFRAMF             0.000       0.000      0.321       0.000       0.000

  Specific indirect 45
    OBGEST
    PRGDM
    WIC
    MEDUC
    CIG0
    AFRAMF             0.000       0.000      0.415       0.000       0.000

  Specific indirect 46
    OBGEST
    PRGDM
    WIC
    MAGE
    CIG0
    AFRAMF             0.000       0.000      0.416       0.000       0.000

  Specific indirect 47
    OBGEST
    PRGDM
    BMI
    MEDUC
    CIG0
    AFRAMF             0.001       0.000      0.000       0.000       0.001      *

  Specific indirect 48
    OBGEST
    PRGDM
    BMI
    MAGE
    CIG0
    AFRAMF             0.000       0.000      0.000       0.000       0.000      *

  Specific indirect 49
    OBGEST
    PRECAREM
    PAYER
    FEDUC
    FAGE
    AFRAMF             0.000       0.000      0.000       0.000       0.000      *

  Specific indirect 50
    OBGEST
    PRECAREM
    WIC
    MEDUC
    CIG0
    AFRAMF             0.000       0.000      0.007       0.000       0.000      *

  Specific indirect 51
    OBGEST
    PRECAREM
    WIC
    MAGE
    CIG0
    AFRAMF             0.000       0.000      0.019       0.000       0.000

  Specific indirect 52
    OBGEST
    PRECAREM
    BMI
    MEDUC
    CIG0
    AFRAMF             0.000       0.000      0.000       0.000       0.000      *

  Specific indirect 53
    OBGEST
    PRECAREM
    BMI
    MAGE
    CIG0
    AFRAMF             0.000       0.000      0.000       0.000       0.000      *

  Direct
    OBGEST
    AFRAMF            -0.034       0.004      0.000      -0.042      -0.028      *


Effects from FHISP to OBGEST

    Total             -0.011       0.002      0.005      -0.015      -0.008      *
    Total indirect     0.013       0.003      0.002       0.008       0.021      *

  Specific indirect 1
    OBGEST
    CIG0
    FHISP             -0.010       0.008      0.037      -0.026       0.004

  Specific indirect 2
    OBGEST
    WIC
    FHISP              0.009       0.004      0.003       0.002       0.016      *

  Specific indirect 3
    OBGEST
    PRGBP
    FHISP              0.002       0.005      0.170      -0.003       0.017

  Specific indirect 4
    OBGEST
    PRGDM
    FHISP              0.000       0.001      0.302      -0.001       0.002

  Specific indirect 5
    OBGEST
    FAGE
    FHISP              0.000       0.001      0.108      -0.001       0.000

  Specific indirect 6
    OBGEST
    PAYER
    FEDUC
    FHISP              0.000       0.002      0.032      -0.001       0.000

  Specific indirect 7
    OBGEST
    PAYER
    FAGE
    FHISP              0.000       0.000      0.032       0.000       0.000

  Specific indirect 8
    OBGEST
    MEDUC
    CIG0
    FHISP              0.005       0.003      0.010       0.000       0.012

  Specific indirect 9
    OBGEST
    PRGBP
    CIG0
    FHISP             -0.035       0.015      0.000      -0.076      -0.021      *

  Specific indirect 10
    OBGEST
    PRGBP
    WIC
    FHISP              0.024       0.006      0.000       0.017       0.040      *

  Specific indirect 11
    OBGEST
    PRGBP
    FAGE
    FHISP             -0.001       0.001      0.086      -0.001       0.001

  Specific indirect 12
    OBGEST
    PRGDM
    CIG0
    FHISP              0.002       0.001      0.026       0.000       0.004      *

  Specific indirect 13
    OBGEST
    PRGDM
    WIC
    FHISP              0.000       0.001      0.415      -0.001       0.001

  Specific indirect 14
    OBGEST
    PRGDM
    FAGE
    FHISP              0.000       0.000      0.000       0.000       0.000      *

  Specific indirect 15
    OBGEST
    MAGE
    CIG0
    FHISP              0.000       0.001      0.197      -0.001       0.003

  Specific indirect 16
    OBGEST
    BMI
    CIG0
    FHISP              0.010       0.003      0.000       0.007       0.017      *

  Specific indirect 17
    OBGEST
    PRECAREM
    CIG0
    FHISP              0.001       0.000      0.000       0.001       0.001      *

  Specific indirect 18
    OBGEST
    PRECAREM
    WIC
    FHISP              0.000       0.000      0.007       0.000       0.000      *

  Specific indirect 19
    OBGEST
    PAYER
    FEDUC
    FAGE
    FHISP              0.000       0.000      0.032       0.000       0.000

  Specific indirect 20
    OBGEST
    WIC
    MEDUC
    CIG0
    FHISP             -0.002       0.001      0.003      -0.003       0.000      *

  Specific indirect 21
    OBGEST
    WIC
    MAGE
    CIG0
    FHISP              0.000       0.000      0.014       0.000       0.000

  Specific indirect 22
    OBGEST
    PRGBP
    PAYER
    FEDUC
    FHISP              0.000       0.001      0.037      -0.001       0.000      *

  Specific indirect 23
    OBGEST
    PRGBP
    PAYER
    FAGE
    FHISP              0.000       0.000      0.037       0.000       0.000      *

  Specific indirect 24
    OBGEST
    PRGBP
    MEDUC
    CIG0
    FHISP              0.014       0.008      0.000       0.008       0.032      *

  Specific indirect 25
    OBGEST
    PRGBP
    MAGE
    CIG0
    FHISP              0.003       0.001      0.000       0.002       0.005      *

  Specific indirect 26
    OBGEST
    PRGBP
    BMI
    CIG0
    FHISP              0.003       0.004      0.002       0.000       0.014

  Specific indirect 27
    OBGEST
    PRGDM
    PAYER
    FEDUC
    FHISP              0.000       0.000      0.321       0.000       0.000

  Specific indirect 28
    OBGEST
    PRGDM
    PAYER
    FAGE
    FHISP              0.000       0.000      0.321       0.000       0.000

  Specific indirect 29
    OBGEST
    PRGDM
    MEDUC
    CIG0
    FHISP              0.000       0.001      0.353      -0.001       0.001

  Specific indirect 30
    OBGEST
    PRGDM
    MAGE
    CIG0
    FHISP              0.001       0.000      0.000       0.001       0.001      *

  Specific indirect 31
    OBGEST
    PRGDM
    BMI
    CIG0
    FHISP             -0.003       0.001      0.000      -0.005      -0.002      *

  Specific indirect 32
    OBGEST
    BMI
    MEDUC
    CIG0
    FHISP             -0.004       0.001      0.000      -0.008      -0.003      *

  Specific indirect 33
    OBGEST
    BMI
    MAGE
    CIG0
    FHISP             -0.001       0.000      0.000      -0.002      -0.001      *

  Specific indirect 34
    OBGEST
    PRECAREM
    PAYER
    FEDUC
    FHISP              0.000       0.000      0.000       0.000       0.000      *

  Specific indirect 35
    OBGEST
    PRECAREM
    PAYER
    FAGE
    FHISP              0.000       0.000      0.000       0.000       0.000      *

  Specific indirect 36
    OBGEST
    PRECAREM
    MEDUC
    CIG0
    FHISP              0.000       0.000      0.016       0.000       0.000      *

  Specific indirect 37
    OBGEST
    PRECAREM
    MAGE
    CIG0
    FHISP              0.000       0.000      0.000       0.000       0.000      *

  Specific indirect 38
    OBGEST
    PRECAREM
    BMI
    CIG0
    FHISP              0.000       0.000      0.000       0.000       0.000      *

  Specific indirect 39
    OBGEST
    PRGBP
    PAYER
    FEDUC
    FAGE
    FHISP              0.000       0.000      0.037       0.000       0.000      *

  Specific indirect 40
    OBGEST
    PRGBP
    WIC
    MEDUC
    CIG0
    FHISP             -0.005       0.001      0.000      -0.007      -0.003      *

  Specific indirect 41
    OBGEST
    PRGBP
    WIC
    MAGE
    CIG0
    FHISP              0.000       0.000      0.011      -0.001       0.000

  Specific indirect 42
    OBGEST
    PRGBP
    BMI
    MEDUC
    CIG0
    FHISP             -0.001       0.002      0.002      -0.006       0.000

  Specific indirect 43
    OBGEST
    PRGBP
    BMI
    MAGE
    CIG0
    FHISP              0.000       0.000      0.002      -0.002       0.000      *

  Specific indirect 44
    OBGEST
    PRGDM
    PAYER
    FEDUC
    FAGE
    FHISP              0.000       0.000      0.321       0.000       0.000

  Specific indirect 45
    OBGEST
    PRGDM
    WIC
    MEDUC
    CIG0
    FHISP              0.000       0.000      0.415       0.000       0.000

  Specific indirect 46
    OBGEST
    PRGDM
    WIC
    MAGE
    CIG0
    FHISP              0.000       0.000      0.416       0.000       0.000

  Specific indirect 47
    OBGEST
    PRGDM
    BMI
    MEDUC
    CIG0
    FHISP              0.001       0.001      0.000       0.001       0.002      *

  Specific indirect 48
    OBGEST
    PRGDM
    BMI
    MAGE
    CIG0
    FHISP              0.000       0.000      0.000       0.000       0.001      *

  Specific indirect 49
    OBGEST
    PRECAREM
    PAYER
    FEDUC
    FAGE
    FHISP              0.000       0.000      0.000       0.000       0.000      *

  Specific indirect 50
    OBGEST
    PRECAREM
    WIC
    MEDUC
    CIG0
    FHISP              0.000       0.000      0.007       0.000       0.000      *

  Specific indirect 51
    OBGEST
    PRECAREM
    WIC
    MAGE
    CIG0
    FHISP              0.000       0.000      0.019       0.000       0.000

  Specific indirect 52
    OBGEST
    PRECAREM
    BMI
    MEDUC
    CIG0
    FHISP              0.000       0.000      0.000       0.000       0.000      *

  Specific indirect 53
    OBGEST
    PRECAREM
    BMI
    MAGE
    CIG0
    FHISP              0.000       0.000      0.000       0.000       0.000      *

  Direct
    OBGEST
    FHISP             -0.024       0.004      0.002      -0.034      -0.019      *


Effects from OTHF to OBGEST

    Total              0.008       0.002      0.000       0.004       0.013      *
    Total indirect     0.014       0.003      0.000       0.010       0.024      *

  Specific indirect 1
    OBGEST
    CIG0
    OTHF               0.002       0.002      0.041      -0.001       0.006

  Specific indirect 2
    OBGEST
    WIC
    OTHF               0.001       0.001      0.003       0.000       0.002      *

  Specific indirect 3
    OBGEST
    PRGBP
    OTHF               0.007       0.002      0.000       0.004       0.011      *

  Specific indirect 4
    OBGEST
    PRGDM
    OTHF              -0.003       0.001      0.000      -0.004      -0.002      *

  Specific indirect 5
    OBGEST
    FAGE
    OTHF               0.000       0.000      0.108       0.000       0.002

  Specific indirect 6
    OBGEST
    PAYER
    FEDUC
    OTHF               0.000       0.001      0.032       0.000       0.001

  Specific indirect 7
    OBGEST
    PAYER
    FAGE
    OTHF               0.000       0.000      0.032       0.000       0.000

  Specific indirect 8
    OBGEST
    MEDUC
    CIG0
    OTHF              -0.001       0.001      0.013      -0.003       0.000

  Specific indirect 9
    OBGEST
    PRGBP
    CIG0
    OTHF               0.007       0.004      0.003       0.004       0.019      *

  Specific indirect 10
    OBGEST
    PRGBP
    WIC
    OTHF               0.003       0.001      0.000       0.002       0.005      *

  Specific indirect 11
    OBGEST
    PRGBP
    FAGE
    OTHF               0.001       0.001      0.086      -0.001       0.001

  Specific indirect 12
    OBGEST
    PRGDM
    CIG0
    OTHF               0.000       0.000      0.029      -0.001       0.000      *

  Specific indirect 13
    OBGEST
    PRGDM
    WIC
    OTHF               0.000       0.000      0.415       0.000       0.000

  Specific indirect 14
    OBGEST
    PRGDM
    FAGE
    OTHF               0.000       0.000      0.000       0.000       0.000      *

  Specific indirect 15
    OBGEST
    MAGE
    CIG0
    OTHF               0.000       0.000      0.195      -0.001       0.000

  Specific indirect 16
    OBGEST
    BMI
    CIG0
    OTHF              -0.002       0.001      0.003      -0.004      -0.001      *

  Specific indirect 17
    OBGEST
    PRECAREM
    CIG0
    OTHF               0.000       0.000      0.003       0.000       0.000      *

  Specific indirect 18
    OBGEST
    PRECAREM
    WIC
    OTHF               0.000       0.000      0.007       0.000       0.000      *

  Specific indirect 19
    OBGEST
    PAYER
    FEDUC
    FAGE
    OTHF               0.000       0.000      0.032       0.000       0.000

  Specific indirect 20
    OBGEST
    WIC
    MEDUC
    CIG0
    OTHF               0.000       0.000      0.006       0.000       0.001      *

  Specific indirect 21
    OBGEST
    WIC
    MAGE
    CIG0
    OTHF               0.000       0.000      0.018       0.000       0.000

  Specific indirect 22
    OBGEST
    PRGBP
    PAYER
    FEDUC
    OTHF               0.000       0.000      0.037       0.000       0.001      *

  Specific indirect 23
    OBGEST
    PRGBP
    PAYER
    FAGE
    OTHF               0.000       0.000      0.037       0.000       0.000      *

  Specific indirect 24
    OBGEST
    PRGBP
    MEDUC
    CIG0
    OTHF              -0.003       0.002      0.003      -0.008      -0.002      *

  Specific indirect 25
    OBGEST
    PRGBP
    MAGE
    CIG0
    OTHF              -0.001       0.000      0.003      -0.001       0.000      *

  Specific indirect 26
    OBGEST
    PRGBP
    BMI
    CIG0
    OTHF              -0.001       0.001      0.006      -0.003       0.000

  Specific indirect 27
    OBGEST
    PRGDM
    PAYER
    FEDUC
    OTHF               0.000       0.000      0.321       0.000       0.000

  Specific indirect 28
    OBGEST
    PRGDM
    PAYER
    FAGE
    OTHF               0.000       0.000      0.321       0.000       0.000

  Specific indirect 29
    OBGEST
    PRGDM
    MEDUC
    CIG0
    OTHF               0.000       0.000      0.356       0.000       0.000

  Specific indirect 30
    OBGEST
    PRGDM
    MAGE
    CIG0
    OTHF               0.000       0.000      0.003       0.000       0.000      *

  Specific indirect 31
    OBGEST
    PRGDM
    BMI
    CIG0
    OTHF               0.001       0.000      0.003       0.000       0.001      *

  Specific indirect 32
    OBGEST
    BMI
    MEDUC
    CIG0
    OTHF               0.001       0.000      0.003       0.001       0.002      *

  Specific indirect 33
    OBGEST
    BMI
    MAGE
    CIG0
    OTHF               0.000       0.000      0.003       0.000       0.001      *

  Specific indirect 34
    OBGEST
    PRECAREM
    PAYER
    FEDUC
    OTHF               0.000       0.000      0.000       0.000       0.000      *

  Specific indirect 35
    OBGEST
    PRECAREM
    PAYER
    FAGE
    OTHF               0.000       0.000      0.000       0.000       0.000      *

  Specific indirect 36
    OBGEST
    PRECAREM
    MEDUC
    CIG0
    OTHF               0.000       0.000      0.020       0.000       0.000      *

  Specific indirect 37
    OBGEST
    PRECAREM
    MAGE
    CIG0
    OTHF               0.000       0.000      0.003       0.000       0.000      *

  Specific indirect 38
    OBGEST
    PRECAREM
    BMI
    CIG0
    OTHF               0.000       0.000      0.003       0.000       0.000      *

  Specific indirect 39
    OBGEST
    PRGBP
    PAYER
    FEDUC
    FAGE
    OTHF               0.000       0.000      0.037       0.000       0.000      *

  Specific indirect 40
    OBGEST
    PRGBP
    WIC
    MEDUC
    CIG0
    OTHF               0.001       0.000      0.003       0.001       0.002      *

  Specific indirect 41
    OBGEST
    PRGBP
    WIC
    MAGE
    CIG0
    OTHF               0.000       0.000      0.015       0.000       0.000

  Specific indirect 42
    OBGEST
    PRGBP
    BMI
    MEDUC
    CIG0
    OTHF               0.000       0.000      0.006       0.000       0.001

  Specific indirect 43
    OBGEST
    PRGBP
    BMI
    MAGE
    CIG0
    OTHF               0.000       0.000      0.006       0.000       0.000

  Specific indirect 44
    OBGEST
    PRGDM
    PAYER
    FEDUC
    FAGE
    OTHF               0.000       0.000      0.321       0.000       0.000

  Specific indirect 45
    OBGEST
    PRGDM
    WIC
    MEDUC
    CIG0
    OTHF               0.000       0.000      0.417       0.000       0.000

  Specific indirect 46
    OBGEST
    PRGDM
    WIC
    MAGE
    CIG0
    OTHF               0.000       0.000      0.418       0.000       0.000

  Specific indirect 47
    OBGEST
    PRGDM
    BMI
    MEDUC
    CIG0
    OTHF               0.000       0.000      0.003       0.000       0.000      *

  Specific indirect 48
    OBGEST
    PRGDM
    BMI
    MAGE
    CIG0
    OTHF               0.000       0.000      0.003       0.000       0.000      *

  Specific indirect 49
    OBGEST
    PRECAREM
    PAYER
    FEDUC
    FAGE
    OTHF               0.000       0.000      0.000       0.000       0.000      *

  Specific indirect 50
    OBGEST
    PRECAREM
    WIC
    MEDUC
    CIG0
    OTHF               0.000       0.000      0.006       0.000       0.000

  Specific indirect 51
    OBGEST
    PRECAREM
    WIC
    MAGE
    CIG0
    OTHF               0.000       0.000      0.018       0.000       0.000

  Specific indirect 52
    OBGEST
    PRECAREM
    BMI
    MEDUC
    CIG0
    OTHF               0.000       0.000      0.003       0.000       0.000      *

  Specific indirect 53
    OBGEST
    PRECAREM
    BMI
    MAGE
    CIG0
    OTHF               0.000       0.000      0.003       0.000       0.000      *

  Direct
    OBGEST
    OTHF              -0.007       0.003      0.001      -0.013      -0.002      *


Effects from SOCDEP to OBGEST

    Total             -0.072       0.011      0.005      -0.084      -0.064      *
    Total indirect     0.130       0.077      0.044      -0.022       0.278

  Specific indirect 1
    OBGEST
    PAYER
    SOCDEP            -0.006       0.006      0.044      -0.013       0.001

  Specific indirect 2
    OBGEST
    MEDUC
    SOCDEP             0.082       0.037      0.013       0.008       0.150      *

  Specific indirect 3
    OBGEST
    CIG0
    SOCDEP             0.024       0.019      0.041      -0.007       0.054

  Specific indirect 4
    OBGEST
    WIC
    SOCDEP             0.079       0.032      0.006       0.018       0.138      *

  Specific indirect 5
    OBGEST
    PRGBP
    SOCDEP            -0.526       0.097      0.004      -0.675      -0.389      *

  Specific indirect 6
    OBGEST
    PRGDM
    SOCDEP            -0.002       0.013      0.456      -0.023       0.026

  Specific indirect 7
    OBGEST
    FAGE
    SOCDEP            -0.001       0.003      0.109      -0.009       0.002

  Specific indirect 8
    OBGEST
    MAGE
    SOCDEP             0.007       0.012      0.197      -0.014       0.037

  Specific indirect 9
    OBGEST
    MHT
    SOCDEP            -0.005       0.001      0.005      -0.006      -0.005      *

  Specific indirect 10
    OBGEST
    BMI
    SOCDEP             0.130       0.022      0.004       0.097       0.164      *

  Specific indirect 11
    OBGEST
    PRECAREM
    SOCDEP             0.001       0.002      0.045       0.000       0.006

  Specific indirect 12
    OBGEST
    PAYER
    FEDUC
    SOCDEP            -0.001       0.005      0.037      -0.004       0.001

  Specific indirect 13
    OBGEST
    PAYER
    FAGE
    SOCDEP             0.000       0.001      0.037      -0.001       0.000

  Specific indirect 14
    OBGEST
    MEDUC
    CIG0
    SOCDEP            -0.011       0.007      0.013      -0.024       0.000      *

  Specific indirect 15
    OBGEST
    WIC
    MEDUC
    SOCDEP            -0.030       0.013      0.006      -0.054      -0.007      *

  Specific indirect 16
    OBGEST
    WIC
    MAGE
    SOCDEP            -0.001       0.001      0.018      -0.003       0.000

  Specific indirect 17
    OBGEST
    PRGBP
    PAYER
    SOCDEP            -0.010       0.003      0.028      -0.018      -0.004      *

  Specific indirect 18
    OBGEST
    PRGBP
    MEDUC
    SOCDEP             0.249       0.061      0.004       0.171       0.336      *

  Specific indirect 19
    OBGEST
    PRGBP
    CIG0
    SOCDEP             0.086       0.033      0.004       0.053       0.145      *

  Specific indirect 20
    OBGEST
    PRGBP
    WIC
    SOCDEP             0.212       0.036      0.004       0.166       0.268      *

  Specific indirect 21
    OBGEST
    PRGBP
    FAGE
    SOCDEP            -0.005       0.004      0.086      -0.008       0.005

  Specific indirect 22
    OBGEST
    PRGBP
    MAGE
    SOCDEP             0.058       0.011      0.004       0.043       0.073      *

  Specific indirect 23
    OBGEST
    PRGBP
    MHT
    SOCDEP             0.001       0.000      0.005       0.001       0.002      *

  Specific indirect 24
    OBGEST
    PRGBP
    BMI
    SOCDEP             0.043       0.031      0.006       0.002       0.114      *

  Specific indirect 25
    OBGEST
    PRGDM
    PAYER
    SOCDEP             0.000       0.001      0.331      -0.002       0.001

  Specific indirect 26
    OBGEST
    PRGDM
    MEDUC
    SOCDEP            -0.002       0.007      0.355      -0.016       0.008

  Specific indirect 27
    OBGEST
    PRGDM
    CIG0
    SOCDEP            -0.005       0.003      0.029      -0.011       0.000

  Specific indirect 28
    OBGEST
    PRGDM
    WIC
    SOCDEP            -0.001       0.005      0.417      -0.013       0.007

  Specific indirect 29
    OBGEST
    PRGDM
    FAGE
    SOCDEP             0.002       0.000      0.005       0.001       0.002      *

  Specific indirect 30
    OBGEST
    PRGDM
    MAGE
    SOCDEP             0.018       0.003      0.004       0.015       0.021      *

  Specific indirect 31
    OBGEST
    PRGDM
    MHT
    SOCDEP            -0.002       0.000      0.005      -0.002      -0.002      *

  Specific indirect 32
    OBGEST
    PRGDM
    BMI
    SOCDEP            -0.037       0.007      0.004      -0.045      -0.030      *

  Specific indirect 33
    OBGEST
    MAGE
    CIG0
    SOCDEP            -0.001       0.002      0.197      -0.006       0.002

  Specific indirect 34
    OBGEST
    BMI
    MEDUC
    SOCDEP            -0.070       0.012      0.004      -0.090      -0.052      *

  Specific indirect 35
    OBGEST
    BMI
    CIG0
    SOCDEP            -0.024       0.006      0.004      -0.034      -0.017      *

  Specific indirect 36
    OBGEST
    BMI
    MAGE
    SOCDEP            -0.026       0.004      0.004      -0.032      -0.019      *

  Specific indirect 37
    OBGEST
    PRECAREM
    PAYER
    SOCDEP             0.003       0.001      0.012       0.002       0.004      *

  Specific indirect 38
    OBGEST
    PRECAREM
    MEDUC
    SOCDEP             0.003       0.001      0.020       0.000       0.004      *

  Specific indirect 39
    OBGEST
    PRECAREM
    CIG0
    SOCDEP            -0.002       0.000      0.004      -0.003      -0.001      *

  Specific indirect 40
    OBGEST
    PRECAREM
    WIC
    SOCDEP            -0.001       0.001      0.010      -0.003       0.000      *

  Specific indirect 41
    OBGEST
    PRECAREM
    MAGE
    SOCDEP             0.001       0.000      0.004       0.000       0.001      *

  Specific indirect 42
    OBGEST
    PRECAREM
    BMI
    SOCDEP            -0.001       0.001      0.004      -0.003      -0.001      *

  Specific indirect 43
    OBGEST
    PAYER
    FEDUC
    FAGE
    SOCDEP             0.000       0.001      0.037       0.000       0.000

  Specific indirect 44
    OBGEST
    WIC
    MEDUC
    CIG0
    SOCDEP             0.004       0.003      0.006       0.001       0.007      *

  Specific indirect 45
    OBGEST
    WIC
    MAGE
    CIG0
    SOCDEP             0.000       0.001      0.018       0.000       0.001

  Specific indirect 46
    OBGEST
    PRGBP
    PAYER
    FEDUC
    SOCDEP            -0.002       0.002      0.035      -0.004      -0.001      *

  Specific indirect 47
    OBGEST
    PRGBP
    PAYER
    FAGE
    SOCDEP            -0.001       0.000      0.035      -0.001       0.000      *

  Specific indirect 48
    OBGEST
    PRGBP
    MEDUC
    CIG0
    SOCDEP            -0.034       0.020      0.004      -0.057      -0.021      *

  Specific indirect 49
    OBGEST
    PRGBP
    WIC
    MEDUC
    SOCDEP            -0.081       0.016      0.004      -0.103      -0.064      *

  Specific indirect 50
    OBGEST
    PRGBP
    WIC
    MAGE
    SOCDEP            -0.003       0.003      0.015      -0.011       0.000

  Specific indirect 51
    OBGEST
    PRGBP
    MAGE
    CIG0
    SOCDEP            -0.008       0.003      0.004      -0.011      -0.006      *

  Specific indirect 52
    OBGEST
    PRGBP
    BMI
    MEDUC
    SOCDEP            -0.023       0.018      0.006      -0.063       0.000

  Specific indirect 53
    OBGEST
    PRGBP
    BMI
    CIG0
    SOCDEP            -0.008       0.009      0.006      -0.025       0.000

  Specific indirect 54
    OBGEST
    PRGBP
    BMI
    MAGE
    SOCDEP            -0.008       0.005      0.006      -0.020      -0.001      *

  Specific indirect 55
    OBGEST
    PRGDM
    PAYER
    FEDUC
    SOCDEP             0.000       0.001      0.324      -0.001       0.000

  Specific indirect 56
    OBGEST
    PRGDM
    PAYER
    FAGE
    SOCDEP             0.000       0.000      0.324       0.000       0.000

  Specific indirect 57
    OBGEST
    PRGDM
    MEDUC
    CIG0
    SOCDEP             0.000       0.002      0.355      -0.001       0.002

  Specific indirect 58
    OBGEST
    PRGDM
    WIC
    MEDUC
    SOCDEP             0.000       0.002      0.417      -0.003       0.005

  Specific indirect 59
    OBGEST
    PRGDM
    WIC
    MAGE
    SOCDEP             0.000       0.000      0.419       0.000       0.000

  Specific indirect 60
    OBGEST
    PRGDM
    MAGE
    CIG0
    SOCDEP            -0.003       0.001      0.004      -0.003      -0.002      *

  Specific indirect 61
    OBGEST
    PRGDM
    BMI
    MEDUC
    SOCDEP             0.020       0.004      0.004       0.016       0.025      *

  Specific indirect 62
    OBGEST
    PRGDM
    BMI
    CIG0
    SOCDEP             0.007       0.004      0.004       0.005       0.008      *

  Specific indirect 63
    OBGEST
    PRGDM
    BMI
    MAGE
    SOCDEP             0.007       0.001      0.004       0.006       0.009      *

  Specific indirect 64
    OBGEST
    BMI
    MEDUC
    CIG0
    SOCDEP             0.010       0.003      0.004       0.007       0.015      *

  Specific indirect 65
    OBGEST
    BMI
    MAGE
    CIG0
    SOCDEP             0.004       0.001      0.004       0.003       0.005      *

  Specific indirect 66
    OBGEST
    PRECAREM
    PAYER
    FEDUC
    SOCDEP             0.001       0.000      0.005       0.001       0.001      *

  Specific indirect 67
    OBGEST
    PRECAREM
    PAYER
    FAGE
    SOCDEP             0.000       0.000      0.005       0.000       0.000      *

  Specific indirect 68
    OBGEST
    PRECAREM
    MEDUC
    CIG0
    SOCDEP             0.000       0.000      0.020      -0.001       0.000      *

  Specific indirect 69
    OBGEST
    PRECAREM
    WIC
    MEDUC
    SOCDEP             0.000       0.000      0.010       0.000       0.001      *

  Specific indirect 70
    OBGEST
    PRECAREM
    WIC
    MAGE
    SOCDEP             0.000       0.000      0.021       0.000       0.000

  Specific indirect 71
    OBGEST
    PRECAREM
    MAGE
    CIG0
    SOCDEP             0.000       0.000      0.004       0.000       0.000      *

  Specific indirect 72
    OBGEST
    PRECAREM
    BMI
    MEDUC
    SOCDEP             0.001       0.000      0.004       0.000       0.002      *

  Specific indirect 73
    OBGEST
    PRECAREM
    BMI
    CIG0
    SOCDEP             0.000       0.000      0.004       0.000       0.001      *

  Specific indirect 74
    OBGEST
    PRECAREM
    BMI
    MAGE
    SOCDEP             0.000       0.000      0.004       0.000       0.000      *

  Specific indirect 75
    OBGEST
    PRGBP
    PAYER
    FEDUC
    FAGE
    SOCDEP             0.000       0.000      0.035       0.000       0.000      *

  Specific indirect 76
    OBGEST
    PRGBP
    WIC
    MEDUC
    CIG0
    SOCDEP             0.011       0.006      0.004       0.008       0.015      *

  Specific indirect 77
    OBGEST
    PRGBP
    WIC
    MAGE
    CIG0
    SOCDEP             0.000       0.001      0.015       0.000       0.002

  Specific indirect 78
    OBGEST
    PRGBP
    BMI
    MEDUC
    CIG0
    SOCDEP             0.003       0.004      0.006       0.000       0.011

  Specific indirect 79
    OBGEST
    PRGBP
    BMI
    MAGE
    CIG0
    SOCDEP             0.001       0.001      0.006       0.000       0.003      *

  Specific indirect 80
    OBGEST
    PRGDM
    PAYER
    FEDUC
    FAGE
    SOCDEP             0.000       0.000      0.324       0.000       0.000

  Specific indirect 81
    OBGEST
    PRGDM
    WIC
    MEDUC
    CIG0
    SOCDEP             0.000       0.000      0.417      -0.001       0.000

  Specific indirect 82
    OBGEST
    PRGDM
    WIC
    MAGE
    CIG0
    SOCDEP             0.000       0.000      0.418       0.000       0.000

  Specific indirect 83
    OBGEST
    PRGDM
    BMI
    MEDUC
    CIG0
    SOCDEP            -0.003       0.002      0.004      -0.004      -0.002      *

  Specific indirect 84
    OBGEST
    PRGDM
    BMI
    MAGE
    CIG0
    SOCDEP            -0.001       0.000      0.004      -0.001      -0.001      *

  Specific indirect 85
    OBGEST
    PRECAREM
    PAYER
    FEDUC
    FAGE
    SOCDEP             0.000       0.000      0.005       0.000       0.000      *

  Specific indirect 86
    OBGEST
    PRECAREM
    WIC
    MEDUC
    CIG0
    SOCDEP             0.000       0.000      0.010       0.000       0.000      *

  Specific indirect 87
    OBGEST
    PRECAREM
    WIC
    MAGE
    CIG0
    SOCDEP             0.000       0.000      0.021       0.000       0.000

  Specific indirect 88
    OBGEST
    PRECAREM
    BMI
    MEDUC
    CIG0
    SOCDEP             0.000       0.000      0.004       0.000       0.000      *

  Specific indirect 89
    OBGEST
    PRECAREM
    BMI
    MAGE
    CIG0
    SOCDEP             0.000       0.000      0.004       0.000       0.000      *

  Direct
    OBGEST
    SOCDEP            -0.202       0.081      0.006      -0.350      -0.045      *


Effects from CIG0 to OBGEST

    Total              0.080       0.033      0.000       0.050       0.176      *
    Total indirect     0.043       0.026      0.008       0.009       0.100      *

  Specific indirect 1
    OBGEST
    MEDUC
    CIG0              -0.019       0.013      0.010      -0.045       0.001

  Specific indirect 2
    OBGEST
    PRGBP
    CIG0               0.140       0.059      0.000       0.085       0.303      *

  Specific indirect 3
    OBGEST
    PRGDM
    CIG0              -0.009       0.005      0.026      -0.018       0.000      *

  Specific indirect 4
    OBGEST
    MAGE
    CIG0              -0.002       0.004      0.197      -0.012       0.003

  Specific indirect 5
    OBGEST
    BMI
    CIG0              -0.038       0.012      0.000      -0.068      -0.026      *

  Specific indirect 6
    OBGEST
    PRECAREM
    CIG0              -0.003       0.001      0.000      -0.005      -0.002      *

  Specific indirect 7
    OBGEST
    WIC
    MEDUC
    CIG0               0.007       0.004      0.003       0.002       0.012      *

  Specific indirect 8
    OBGEST
    WIC
    MAGE
    CIG0               0.000       0.001      0.014       0.000       0.001

  Specific indirect 9
    OBGEST
    PRGBP
    MEDUC
    CIG0              -0.056       0.034      0.000      -0.122      -0.033      *

  Specific indirect 10
    OBGEST
    PRGBP
    MAGE
    CIG0              -0.014       0.003      0.000      -0.019      -0.009      *

  Specific indirect 11
    OBGEST
    PRGBP
    BMI
    CIG0              -0.013       0.017      0.002      -0.054       0.001

  Specific indirect 12
    OBGEST
    PRGDM
    MEDUC
    CIG0               0.001       0.003      0.353      -0.002       0.004

  Specific indirect 13
    OBGEST
    PRGDM
    MAGE
    CIG0              -0.004       0.001      0.000      -0.006      -0.003      *

  Specific indirect 14
    OBGEST
    PRGDM
    BMI
    CIG0               0.011       0.005      0.000       0.008       0.017      *

  Specific indirect 15
    OBGEST
    BMI
    MEDUC
    CIG0               0.016       0.006      0.000       0.011       0.030      *

  Specific indirect 16
    OBGEST
    BMI
    MAGE
    CIG0               0.006       0.001      0.000       0.004       0.008      *

  Specific indirect 17
    OBGEST
    PRECAREM
    MEDUC
    CIG0              -0.001       0.000      0.016      -0.001       0.000      *

  Specific indirect 18
    OBGEST
    PRECAREM
    MAGE
    CIG0               0.000       0.000      0.000       0.000       0.000      *

  Specific indirect 19
    OBGEST
    PRECAREM
    BMI
    CIG0               0.000       0.000      0.000       0.000       0.001      *

  Specific indirect 20
    OBGEST
    PRGBP
    WIC
    MEDUC
    CIG0               0.019       0.006      0.000       0.013       0.028      *

  Specific indirect 21
    OBGEST
    PRGBP
    WIC
    MAGE
    CIG0               0.001       0.001      0.011       0.000       0.004

  Specific indirect 22
    OBGEST
    PRGBP
    BMI
    MEDUC
    CIG0               0.005       0.008      0.002       0.000       0.023

  Specific indirect 23
    OBGEST
    PRGBP
    BMI
    MAGE
    CIG0               0.002       0.002      0.002       0.000       0.006

  Specific indirect 24
    OBGEST
    PRGDM
    WIC
    MEDUC
    CIG0               0.000       0.001      0.415      -0.001       0.001

  Specific indirect 25
    OBGEST
    PRGDM
    WIC
    MAGE
    CIG0               0.000       0.000      0.416       0.000       0.000

  Specific indirect 26
    OBGEST
    PRGDM
    BMI
    MEDUC
    CIG0              -0.005       0.003      0.000      -0.007      -0.003      *

  Specific indirect 27
    OBGEST
    PRGDM
    BMI
    MAGE
    CIG0              -0.002       0.000      0.000      -0.002      -0.001      *

  Specific indirect 28
    OBGEST
    PRECAREM
    WIC
    MEDUC
    CIG0               0.000       0.000      0.007       0.000       0.000      *

  Specific indirect 29
    OBGEST
    PRECAREM
    WIC
    MAGE
    CIG0               0.000       0.000      0.019       0.000       0.000

  Specific indirect 30
    OBGEST
    PRECAREM
    BMI
    MEDUC
    CIG0               0.000       0.000      0.000      -0.001       0.000      *

  Specific indirect 31
    OBGEST
    PRECAREM
    BMI
    MAGE
    CIG0               0.000       0.000      0.000       0.000       0.000      *

  Direct
    OBGEST
    CIG0               0.040       0.033      0.037      -0.019       0.100


Effects from MAGE to OBGEST

    Total             -0.070       0.009      0.000      -0.088      -0.057      *
    Total indirect    -0.061       0.014      0.002      -0.086      -0.031      *

  Specific indirect 1
    OBGEST
    WIC
    MAGE               0.002       0.002      0.014       0.000       0.005

  Specific indirect 2
    OBGEST
    PRGBP
    MAGE              -0.077       0.011      0.000      -0.095      -0.057      *

  Specific indirect 3
    OBGEST
    PRGDM
    MAGE              -0.024       0.002      0.000      -0.027      -0.020      *

  Specific indirect 4
    OBGEST
    BMI
    MAGE               0.034       0.005      0.000       0.025       0.042      *

  Specific indirect 5
    OBGEST
    PRECAREM
    MAGE              -0.001       0.000      0.000      -0.002      -0.001      *

  Specific indirect 6
    OBGEST
    PRGBP
    WIC
    MAGE               0.004       0.004      0.011      -0.001       0.014

  Specific indirect 7
    OBGEST
    PRGBP
    BMI
    MAGE               0.011       0.007      0.002       0.001       0.027      *

  Specific indirect 8
    OBGEST
    PRGDM
    WIC
    MAGE               0.000       0.000      0.416       0.000       0.000

  Specific indirect 9
    OBGEST
    PRGDM
    BMI
    MAGE              -0.010       0.001      0.000      -0.011      -0.008      *

  Specific indirect 10
    OBGEST
    PRECAREM
    WIC
    MAGE               0.000       0.000      0.019       0.000       0.000

  Specific indirect 11
    OBGEST
    PRECAREM
    BMI
    MAGE               0.000       0.000      0.000      -0.001       0.000      *

  Direct
    OBGEST
    MAGE              -0.009       0.017      0.197      -0.052       0.018


Effects from FAGE to OBGEST

    Total              0.013       0.003      0.000       0.007       0.017      *
    Total indirect     0.010       0.007      0.077      -0.011       0.015

  Specific indirect 1
    OBGEST
    PAYER
    FAGE               0.001       0.003      0.032      -0.001       0.002

  Specific indirect 2
    OBGEST
    PRGBP
    FAGE               0.011       0.008      0.086      -0.010       0.015

  Specific indirect 3
    OBGEST
    PRGDM
    FAGE              -0.003       0.001      0.000      -0.004      -0.002      *

  Specific indirect 4
    OBGEST
    PAYER
    FEDUC
    FAGE               0.000       0.003      0.032       0.000       0.000

  Specific indirect 5
    OBGEST
    PRGBP
    PAYER
    FAGE               0.001       0.001      0.037       0.001       0.003      *

  Specific indirect 6
    OBGEST
    PRGDM
    PAYER
    FAGE               0.000       0.000      0.321       0.000       0.000

  Specific indirect 7
    OBGEST
    PRECAREM
    PAYER
    FAGE               0.000       0.000      0.000      -0.001       0.000      *

  Specific indirect 8
    OBGEST
    PRGBP
    PAYER
    FEDUC
    FAGE               0.000       0.001      0.037       0.000       0.000      *

  Specific indirect 9
    OBGEST
    PRGDM
    PAYER
    FEDUC
    FAGE               0.000       0.000      0.321       0.000       0.000

  Specific indirect 10
    OBGEST
    PRECAREM
    PAYER
    FEDUC
    FAGE               0.000       0.000      0.000       0.000       0.000      *

  Direct
    OBGEST
    FAGE               0.003       0.006      0.108      -0.003       0.020


Effects from MEDUC to OBGEST

    Total             -0.142       0.037      0.000      -0.237      -0.101      *
    Total indirect    -0.066       0.041      0.024      -0.139       0.008

  Specific indirect 1
    OBGEST
    WIC
    MEDUC              0.031       0.012      0.003       0.007       0.055      *

  Specific indirect 2
    OBGEST
    PRGBP
    MEDUC             -0.253       0.048      0.000      -0.338      -0.173      *

  Specific indirect 3
    OBGEST
    PRGDM
    MEDUC              0.002       0.007      0.353      -0.008       0.017

  Specific indirect 4
    OBGEST
    BMI
    MEDUC              0.071       0.011      0.000       0.053       0.093      *

  Specific indirect 5
    OBGEST
    PRECAREM
    MEDUC             -0.003       0.001      0.016      -0.004       0.000      *

  Specific indirect 6
    OBGEST
    PRGBP
    WIC
    MEDUC              0.082       0.010      0.000       0.066       0.105      *

  Specific indirect 7
    OBGEST
    PRGBP
    BMI
    MEDUC              0.024       0.018      0.002       0.000       0.063

  Specific indirect 8
    OBGEST
    PRGDM
    WIC
    MEDUC              0.000       0.002      0.415      -0.005       0.003

  Specific indirect 9
    OBGEST
    PRGDM
    BMI
    MEDUC             -0.020       0.003      0.000      -0.025      -0.017      *

  Specific indirect 10
    OBGEST
    PRECAREM
    WIC
    MEDUC              0.000       0.000      0.007      -0.001       0.000      *

  Specific indirect 11
    OBGEST
    PRECAREM
    BMI
    MEDUC             -0.001       0.000      0.000      -0.002       0.000      *

  Direct
    OBGEST
    MEDUC             -0.083       0.037      0.010      -0.151      -0.007      *


Effects from FEDUC to OBGEST

    Total              0.004       0.007      0.000       0.001       0.009      *
    Total indirect     0.004       0.007      0.000       0.001       0.009      *

  Specific indirect 1
    OBGEST
    PAYER
    FEDUC              0.002       0.009      0.032      -0.001       0.005

  Specific indirect 2
    OBGEST
    PRGBP
    PAYER
    FEDUC              0.003       0.003      0.037       0.001       0.007      *

  Specific indirect 3
    OBGEST
    PRGDM
    PAYER
    FEDUC              0.000       0.001      0.321       0.000       0.001

  Specific indirect 4
    OBGEST
    PRECAREM
    PAYER
    FEDUC             -0.001       0.000      0.000      -0.001      -0.001      *


Effects from MHT to OBGEST

    Total              0.036       0.002      0.000       0.032       0.040      *
    Total indirect     0.002       0.001      0.099      -0.001       0.004

  Specific indirect 1
    OBGEST
    PRGBP
    MHT               -0.009       0.002      0.000      -0.012      -0.007      *

  Specific indirect 2
    OBGEST
    PRGDM
    MHT                0.011       0.001      0.000       0.010       0.012      *

  Direct
    OBGEST
    MHT                0.035       0.002      0.000       0.031       0.038      *


Effects from BMI to OBGEST

    Total              0.101       0.027      0.000       0.068       0.176      *
    Total indirect     0.003       0.022      0.443      -0.027       0.057

  Specific indirect 1
    OBGEST
    PRGBP
    BMI                0.033       0.023      0.002       0.002       0.091      *

  Specific indirect 2
    OBGEST
    PRGDM
    BMI               -0.029       0.003      0.000      -0.035      -0.024      *

  Specific indirect 3
    OBGEST
    PRECAREM
    BMI               -0.001       0.000      0.000      -0.002      -0.001      *

  Direct
    OBGEST
    BMI                0.101       0.014      0.000       0.074       0.127      *


Effects from PAYER to OBGEST

    Total              0.026       0.010      0.000       0.012       0.042      *
    Total indirect     0.014       0.008      0.036       0.003       0.031      *

  Specific indirect 1
    OBGEST
    PRGBP
    PAYER              0.019       0.009      0.037       0.008       0.037      *

  Specific indirect 2
    OBGEST
    PRGDM
    PAYER              0.001       0.002      0.321      -0.003       0.005

  Specific indirect 3
    OBGEST
    PRECAREM
    PAYER             -0.006       0.000      0.000      -0.007      -0.006      *

  Direct
    OBGEST
    PAYER              0.012       0.015      0.032      -0.005       0.028


Effects from WIC to OBGEST

    Total              0.251       0.028      0.000       0.203       0.314      *
    Total indirect     0.183       0.024      0.000       0.144       0.229      *

  Specific indirect 1
    OBGEST
    PRGBP
    WIC                0.186       0.024      0.000       0.144       0.231      *

  Specific indirect 2
    OBGEST
    PRGDM
    WIC               -0.001       0.005      0.415      -0.011       0.006

  Specific indirect 3
    OBGEST
    PRECAREM
    WIC               -0.001       0.001      0.007      -0.002       0.000      *

  Direct
    OBGEST
    WIC                0.069       0.025      0.003       0.019       0.116      *


Effects from PRECAREM to OBGEST

    Total              0.048       0.002      0.000       0.045       0.054      *
    Total indirect     0.000       0.000      0.000       0.000       0.000

  Direct
    OBGEST
    PRECAREM           0.048       0.002      0.000       0.045       0.054      *


Effects from AFRAMM to PRECAREM via SOCDEP

    Sum of indirect    0.000       0.000      0.000       0.000       0.000


Effects from MHISP to PRECAREM via SOCDEP

    Sum of indirect    0.000       0.000      0.000       0.000       0.000


Effects from OTHM to PRECAREM via SOCDEP

    Sum of indirect    0.000       0.000      0.000       0.000       0.000


Effects from AFRAMF to PRECAREM via SOCDEP

    Sum of indirect    0.000       0.000      0.000       0.000       0.000


Effects from FHISP to PRECAREM via SOCDEP

    Sum of indirect    0.000       0.000      0.000       0.000       0.000


Effects from OTHF to PRECAREM via SOCDEP

    Sum of indirect    0.000       0.000      0.000       0.000       0.000


Effects from CIG0 to PRECAREM via SOCDEP

    Sum of indirect    0.000       0.000      0.000       0.000       0.000


Effects from MEDUC to PRECAREM via SOCDEP

    Sum of indirect    0.000       0.000      0.000       0.000       0.000


Effects from FEDUC to PRECAREM via SOCDEP

    Sum of indirect    0.000       0.000      0.000       0.000       0.000


Effects from FAGE to PRECAREM via SOCDEP

    Sum of indirect    0.000       0.000      0.000       0.000       0.000


Effects from MHT to PRECAREM via SOCDEP

    Sum of indirect    0.000       0.000      0.000       0.000       0.000


Effects from BMI to PRECAREM via SOCDEP

    Sum of indirect    0.000       0.000      0.000       0.000       0.000


Effects from AFRAMM to PRGBP via SOCDEP

    Sum of indirect    0.000       0.000      0.000       0.000       0.000


Effects from MHISP to PRGBP via SOCDEP

    Sum of indirect    0.000       0.000      0.000       0.000       0.000


Effects from OTHM to PRGBP via SOCDEP

    Sum of indirect    0.000       0.000      0.000       0.000       0.000


Effects from AFRAMF to PRGBP via SOCDEP

    Sum of indirect    0.000       0.000      0.000       0.000       0.000


Effects from FHISP to PRGBP via SOCDEP

    Sum of indirect    0.000       0.000      0.000       0.000       0.000


Effects from OTHF to PRGBP via SOCDEP

    Sum of indirect    0.000       0.000      0.000       0.000       0.000


Effects from CIG0 to PRGBP via SOCDEP

    Sum of indirect    0.000       0.000      0.000       0.000       0.000


Effects from MEDUC to PRGBP via SOCDEP

    Sum of indirect    0.000       0.000      0.000       0.000       0.000


Effects from FEDUC to PRGBP via SOCDEP

    Sum of indirect    0.000       0.000      0.000       0.000       0.000


Effects from FAGE to PRGBP via SOCDEP

    Sum of indirect    0.000       0.000      0.000       0.000       0.000


Effects from MHT to PRGBP via SOCDEP

    Sum of indirect    0.000       0.000      0.000       0.000       0.000


Effects from BMI to PRGBP via SOCDEP

    Sum of indirect    0.000       0.000      0.000       0.000       0.000


Effects from AFRAMM to PRGDM via SOCDEP

    Sum of indirect    0.000       0.000      0.000       0.000       0.000


Effects from MHISP to PRGDM via SOCDEP

    Sum of indirect    0.000       0.000      0.000       0.000       0.000


Effects from OTHM to PRGDM via SOCDEP

    Sum of indirect    0.000       0.000      0.000       0.000       0.000


Effects from AFRAMF to PRGDM via SOCDEP

    Sum of indirect    0.000       0.000      0.000       0.000       0.000


Effects from FHISP to PRGDM via SOCDEP

    Sum of indirect    0.000       0.000      0.000       0.000       0.000


Effects from OTHF to PRGDM via SOCDEP

    Sum of indirect    0.000       0.000      0.000       0.000       0.000


Effects from CIG0 to PRGDM via SOCDEP

    Sum of indirect    0.000       0.000      0.000       0.000       0.000


Effects from MEDUC to PRGDM via SOCDEP

    Sum of indirect    0.000       0.000      0.000       0.000       0.000


Effects from FEDUC to PRGDM via SOCDEP

    Sum of indirect    0.000       0.000      0.000       0.000       0.000


Effects from FAGE to PRGDM via SOCDEP

    Sum of indirect    0.000       0.000      0.000       0.000       0.000


Effects from MHT to PRGDM via SOCDEP

    Sum of indirect    0.000       0.000      0.000       0.000       0.000


Effects from BMI to PRGDM via SOCDEP

    Sum of indirect    0.000       0.000      0.000       0.000       0.000


Effects from AFRAMM to BWT via SOCDEP

    Sum of indirect    0.000       0.000      0.000       0.000       0.000


Effects from MHISP to BWT via SOCDEP

    Sum of indirect    0.000       0.000      0.000       0.000       0.000


Effects from OTHM to BWT via SOCDEP

    Sum of indirect    0.000       0.000      0.000       0.000       0.000


Effects from AFRAMF to BWT via SOCDEP

    Sum of indirect    0.000       0.000      0.000       0.000       0.000


Effects from FHISP to BWT via SOCDEP

    Sum of indirect    0.000       0.000      0.000       0.000       0.000


Effects from OTHF to BWT via SOCDEP

    Sum of indirect    0.000       0.000      0.000       0.000       0.000


Effects from CIG0 to BWT via SOCDEP

    Sum of indirect    0.000       0.000      0.000       0.000       0.000


Effects from MEDUC to BWT via SOCDEP

    Sum of indirect    0.000       0.000      0.000       0.000       0.000


Effects from FEDUC to BWT via SOCDEP

    Sum of indirect    0.000       0.000      0.000       0.000       0.000


Effects from FAGE to BWT via SOCDEP

    Sum of indirect    0.000       0.000      0.000       0.000       0.000


Effects from MHT to BWT via SOCDEP

    Sum of indirect    0.000       0.000      0.000       0.000       0.000


Effects from BMI to BWT via SOCDEP

    Sum of indirect    0.000       0.000      0.000       0.000       0.000


Effects from AFRAMM to OBGEST via SOCDEP

    Sum of indirect    0.000       0.000      0.000       0.000       0.000


Effects from MHISP to OBGEST via SOCDEP

    Sum of indirect    0.000       0.000      0.000       0.000       0.000


Effects from OTHM to OBGEST via SOCDEP

    Sum of indirect    0.000       0.000      0.000       0.000       0.000


Effects from AFRAMF to OBGEST via SOCDEP

    Sum of indirect    0.000       0.000      0.000       0.000       0.000


Effects from FHISP to OBGEST via SOCDEP

    Sum of indirect    0.000       0.000      0.000       0.000       0.000


Effects from OTHF to OBGEST via SOCDEP

    Sum of indirect    0.000       0.000      0.000       0.000       0.000


Effects from CIG0 to OBGEST via SOCDEP

    Sum of indirect    0.000       0.000      0.000       0.000       0.000


Effects from MEDUC to OBGEST via SOCDEP

    Sum of indirect    0.000       0.000      0.000       0.000       0.000


Effects from FEDUC to OBGEST via SOCDEP

    Sum of indirect    0.000       0.000      0.000       0.000       0.000


Effects from FAGE to OBGEST via SOCDEP

    Sum of indirect    0.000       0.000      0.000       0.000       0.000


Effects from MHT to OBGEST via SOCDEP

    Sum of indirect    0.000       0.000      0.000       0.000       0.000


Effects from BMI to OBGEST via SOCDEP

    Sum of indirect    0.000       0.000      0.000       0.000       0.000


CREDIBILITY INTERVALS OF MODEL RESULTS

                  Lower .5%  Lower 2.5%    Lower 5%    Estimate    Upper 5%  Upper 2.5%   Upper .5%

 SOCDEP   BY
    FAGE            -0.663      -0.661      -0.661      -0.654      -0.625      -0.595      -0.492
    FEDUC           -1.015      -1.013      -1.013      -1.002      -0.961      -0.916      -0.736
    MEDUC           -2.944      -2.122      -2.121      -2.053      -1.997      -1.876      -1.770
    MHT             -0.113      -0.112      -0.113      -0.110      -0.105      -0.100      -0.075
    CIG0             0.465       0.659       0.842       0.889       0.938       0.941       1.207
    BMI              1.166       1.227       1.247       1.307       1.367       1.391       1.694

 WIC      ON
    SOCDEP           0.683       1.252       1.615       1.991       2.217       2.220       2.246

 PAYER    ON
    SOCDEP          -0.764      -0.758      -0.754      -0.732      -0.659      -0.481       0.213

 MAGE     ON
    SOCDEP          -0.841      -0.834      -0.834      -0.824      -0.789      -0.736      -0.685

 PRGBP    ON
    SOCDEP           1.217       1.275       1.317       1.976       2.813       3.188       4.000

 PRGDM    ON
    SOCDEP          -0.250      -0.190      -0.155       0.011       0.140       0.160       0.192

 OBGEST   ON
    SOCDEP          -0.558      -0.444      -0.406      -0.260      -0.086      -0.053       0.016

 BWT      ON
    SOCDEP          -0.022       0.005       0.017       0.075       0.136       0.151       0.174

 PRECAREM ON
    SOCDEP          -0.023      -0.010      -0.005       0.037       0.144       0.162       0.204

 FAGE     ON
    AFRAMF          -0.322      -0.196      -0.151      -0.141      -0.129      -0.125      -0.123
    OTHF             0.301       0.303       0.303       0.313       0.323       0.329       0.336
    FHISP           -0.354      -0.253      -0.222      -0.205      -0.194      -0.192      -0.191

 FEDUC    ON
    FAGE             0.051       0.056       0.065       0.072       0.076       0.076       0.311
    AFRAMF          -0.465      -0.401      -0.319      -0.303      -0.284      -0.278      -0.281
    FHISP           -0.755      -0.704      -0.650      -0.618      -0.602      -0.600      -0.600
    OTHF             0.471       0.471       0.472       0.487       0.503       0.534       0.557

 WIC      ON
    AFRAMF           0.435       0.437       0.437       0.486       0.536       0.716       0.829
    FHISP            0.524       0.524       0.524       0.568       0.627       0.734       0.803
    OTHF             0.055       0.061       0.072       0.099       0.126       0.135       0.321
    AFRAMM           0.364       0.403       0.419       0.515       0.565       0.572       0.692
    MHISP            0.373       0.402       0.423       0.520       0.572       0.579       0.837
    OTHM            -0.249      -0.247      -0.246      -0.196      -0.099      -0.005       0.089
    MEDUC            0.166       0.251       0.299       0.369       0.429       0.431       0.434
    MAGE            -0.008      -0.004       0.003       0.038       0.066       0.104       0.138

 PAYER    ON
    FAGE             0.073       0.076       0.078       0.082       0.086       0.091       0.212
    FEDUC            0.134       0.135       0.138       0.150       0.158       0.204       0.655

 MAGE     ON
    AFRAMM          -0.130      -0.127      -0.127      -0.113      -0.066      -0.055       0.001
    MHISP           -0.067      -0.065      -0.064      -0.052       0.013       0.037       0.131
    OTHM             0.315       0.317       0.321       0.333       0.343       0.360       0.462
    CIG0             0.122       0.123       0.124       0.132       0.143       0.159       0.231

 PRGBP    ON
    PAYER           -0.141      -0.123      -0.090      -0.052      -0.029      -0.023       0.129
    MAGE             0.171       0.178       0.191       0.274       0.363       0.386       0.456
    MEDUC            0.276       0.283       0.294       0.451       0.669       0.878       1.232
    MHT              0.031       0.032       0.035       0.048       0.065       0.085       0.149
    BMI             -0.682      -0.450      -0.295      -0.122      -0.005       0.005       0.007
    SEXINF          -0.410      -0.240      -0.073       0.029       0.046       0.046       0.047
    AFRAMM          -0.545      -0.250       0.032       0.266       0.377       0.382       0.386
    MHISP           -1.042      -0.725      -0.291       0.084       0.182       0.190       0.190
    OTHM            -2.763      -1.920      -1.332      -0.828      -0.522      -0.498      -0.497
    CIG0            -1.542      -1.073      -0.691      -0.358      -0.197      -0.194      -0.191
    FAGE            -0.049      -0.048      -0.046      -0.031      -0.008       0.041       0.132
    AFRAMF          -0.295      -0.172      -0.100      -0.015       0.030       0.035       0.116
    FHISP           -0.294      -0.210      -0.135      -0.017       0.024       0.028       0.113
    OTHF            -0.191      -0.137      -0.127      -0.095      -0.059      -0.048      -0.026
    WIC             -0.967      -0.768      -0.611      -0.411      -0.276      -0.271      -0.270

 PRGDM    ON
    PAYER           -0.055      -0.028      -0.015      -0.003       0.010       0.014       0.015
    MEDUC           -0.076      -0.057      -0.047      -0.008       0.024       0.027       0.039
    BMI              0.166       0.175       0.178       0.203       0.233       0.240       0.254
    MAGE             0.119       0.133       0.139       0.160       0.180       0.182       0.189
    OTHM             0.307       0.334       0.342       0.401       0.470       0.486       0.512
    AFRAMM          -0.078      -0.062      -0.056      -0.024       0.006       0.013       0.023
    MHISP           -0.039      -0.020      -0.012       0.015       0.039       0.043       0.051
    MHT             -0.125      -0.120      -0.118      -0.111      -0.104      -0.103      -0.100
    SEXINF           0.001       0.006       0.008       0.017       0.026       0.027       0.030
    CIG0            -0.021       0.003       0.011       0.043       0.080       0.087       0.097
    FAGE             0.009       0.011       0.012       0.017       0.022       0.023       0.025
    AFRAMF          -0.124      -0.114      -0.110      -0.085      -0.061      -0.056      -0.047
    FHISP           -0.056      -0.035      -0.026      -0.006       0.016       0.021       0.025
    OTHF             0.046       0.054       0.058       0.079       0.100       0.104       0.113
    WIC             -0.038      -0.028      -0.025       0.004       0.038       0.046       0.058

 OBGEST   ON
    PRECAREM         0.044       0.045       0.045       0.048       0.051       0.054       0.056
    PAYER           -0.007      -0.006       0.000       0.011       0.021       0.026       0.084
    MHT              0.055       0.058       0.059       0.064       0.069       0.070       0.072
    MAGE            -0.098      -0.064      -0.038      -0.011       0.018       0.022       0.027
    BMI              0.079       0.095       0.100       0.128       0.153       0.161       0.185
    MEDUC           -0.119      -0.095      -0.085      -0.051      -0.011      -0.004       0.013
    CIG0            -0.023      -0.013      -0.003       0.035       0.067       0.085       0.160
    AFRAMM          -0.161      -0.152      -0.144      -0.116      -0.092      -0.083       0.034
    MHISP           -0.116      -0.109      -0.101      -0.077      -0.056      -0.047       0.092
    OTHM            -0.133      -0.111      -0.093      -0.025       0.036       0.054       0.139
    PRGBP           -0.374      -0.372      -0.371      -0.345      -0.294      -0.245      -0.185
    PRGDM           -0.214      -0.188      -0.185      -0.179      -0.172      -0.170      -0.168
    SEXINF          -0.107      -0.093      -0.070      -0.049      -0.040      -0.040      -0.040
    FAGE            -0.004      -0.003      -0.003       0.003       0.010       0.020       0.036
    AFRAMF          -0.180      -0.163      -0.151      -0.130      -0.110      -0.108      -0.103
    FHISP           -0.130      -0.115      -0.102      -0.081      -0.064      -0.063      -0.037
    OTHF            -0.069      -0.054      -0.046      -0.028      -0.010      -0.007      -0.004
    WIC              0.003       0.014       0.019       0.053       0.081       0.088       0.104

 BWT      ON
    PRECAREM        -0.003      -0.003      -0.003      -0.002      -0.001      -0.001       0.000
    PAYER           -0.002      -0.001       0.001       0.004       0.007       0.009       0.025
    AFRAMM          -0.160      -0.153      -0.144      -0.131      -0.119      -0.119      -0.115
    MHISP           -0.036      -0.025      -0.011       0.008       0.020       0.020       0.022
    OTHM            -0.120      -0.107      -0.101      -0.076      -0.053      -0.050      -0.041
    CIG0            -0.064      -0.059      -0.055      -0.042      -0.030      -0.028      -0.013
    MAGE            -0.019      -0.011      -0.006       0.002       0.011       0.013       0.015
    BMI              0.040       0.044       0.046       0.055       0.064       0.065       0.067
    MEDUC            0.000       0.004       0.005       0.018       0.030       0.034       0.039
    PRGBP           -0.092      -0.091      -0.089      -0.083      -0.077      -0.069      -0.052
    PRGDM           -0.014      -0.008      -0.007      -0.005      -0.002      -0.002      -0.001
    MHT              0.128       0.129       0.129       0.131       0.132       0.133       0.134
    SEXINF           0.096       0.101       0.109       0.115       0.118       0.118       0.118
    FAGE            -0.011      -0.011      -0.010      -0.008      -0.006      -0.004       0.002
    AFRAMF          -0.095      -0.089      -0.084      -0.077      -0.069      -0.068      -0.066
    FHISP           -0.088      -0.087      -0.081      -0.070      -0.064      -0.063      -0.042
    OTHF            -0.118      -0.112      -0.109      -0.103      -0.097      -0.096      -0.095
    WIC             -0.033      -0.028      -0.026      -0.014      -0.004      -0.002       0.001

 PRECAREM ON
    MAGE            -0.043      -0.042      -0.041      -0.035      -0.021      -0.017      -0.010
    MEDUC           -0.054      -0.052      -0.052      -0.041      -0.011      -0.006       0.003
    PAYER           -0.129      -0.125      -0.123      -0.117      -0.111      -0.109      -0.078
    CIG0            -0.090      -0.081      -0.077      -0.056      -0.047      -0.046      -0.043
    BMI             -0.058      -0.052      -0.048      -0.025      -0.017      -0.017      -0.015
    WIC             -0.046      -0.039      -0.033      -0.012      -0.001      -0.001       0.001

 CIG0     ON
    AFRAMM          -0.922      -0.681      -0.522      -0.309      -0.254      -0.250      -0.249
    MHISP           -1.282      -0.993      -0.757      -0.408      -0.365      -0.358      -0.360
    OTHM            -1.129      -1.119      -1.111      -1.061      -1.010      -0.979      -0.915
    AFRAMF          -0.964      -0.797      -0.748      -0.655      -0.609      -0.611      -0.597
    FHISP           -1.131      -1.100      -1.055      -0.952      -0.913      -0.912      -0.794
    OTHF             0.119       0.211       0.211       0.251       0.298       0.344       0.374

 MHT      ON
    AFRAMM          -0.077      -0.055      -0.049      -0.044      -0.038      -0.036      -0.036
    MHISP           -0.404      -0.385      -0.380      -0.375      -0.371      -0.369      -0.369
    OTHM            -0.438      -0.436      -0.435      -0.431      -0.427      -0.426      -0.423

 MEDUC    ON
    AFRAMM          -0.189      -0.182      -0.181      -0.140       0.061       0.150       0.624
    MHISP           -0.397      -0.391      -0.389      -0.354      -0.094       0.039       0.605
    OTHM             0.649       0.650       0.656       0.701       0.759       0.874       1.387
    CIG0             0.281       0.283       0.285       0.316       0.398       0.493       0.833

 BMI      ON
    MEDUC            0.320       0.323       0.328       0.345       0.362       0.371       0.425
    MAGE             0.204       0.300       0.305       0.314       0.324       0.327       0.331
    AFRAMM          -0.516      -0.117      -0.001       0.161       0.189       0.190       0.194
    MHISP           -0.684      -0.234      -0.080       0.126       0.151       0.152       0.154
    OTHM            -1.349      -0.980      -0.870      -0.820      -0.782      -0.777      -0.771
    CIG0            -0.649      -0.409      -0.321      -0.265      -0.240      -0.238      -0.238

 PAYER    WITH
    WIC             -0.521      -0.519      -0.518      -0.511      -0.504      -0.503      -0.500
    BMI              0.162       0.165       0.166       0.173       0.180       0.181       0.184
    CIG0             0.039       0.044       0.045       0.058       0.070       0.073       0.075

 FAGE     WITH
    MAGE             0.584       0.586       0.586       0.590       0.594       0.595       0.597

 FEDUC    WITH
    MEDUC            0.243       0.245       0.245       0.253       0.259       0.261       0.265

 WIC      WITH
    BMI             -0.409      -0.399      -0.398      -0.370      -0.345      -0.338      -0.333
    CIG0            -0.306      -0.297      -0.292      -0.274      -0.252      -0.251      -0.249

 PRGBP    WITH
    PRECAREM        -0.041      -0.034      -0.030      -0.016      -0.008      -0.007      -0.005
    PRGDM            0.072       0.076       0.078       0.093       0.111       0.116       0.122

 PRGDM    WITH
    PRECAREM        -0.008      -0.006      -0.005       0.001       0.006       0.007       0.009

 MEDUC    WITH
    MAGE             0.017       0.018       0.018       0.021       0.024       0.025       0.029

 OBGEST   WITH
    BWT              0.237       0.238       0.238       0.240       0.241       0.242       0.242

 Means
    SOCDEP           0.000       0.000       0.000       0.000       0.000       0.000       0.000

 Intercepts
    FAGE            -0.080      -0.079      -0.077      -0.072      -0.067      -0.059      -0.010
    MAGE             0.489       0.490       0.491       0.495       0.501       0.505       0.549
    MHT             -0.054      -0.054      -0.053      -0.051      -0.049      -0.048      -0.040
    BMI             -0.071      -0.070      -0.067      -0.059      -0.052      -0.033       0.033
    PRECAREM        -0.255      -0.239      -0.235      -0.223      -0.217      -0.216      -0.215
    OBGEST           0.035       0.085       0.102       0.113       0.126       0.130       0.132
    BWT             -0.203      -0.196      -0.195      -0.193      -0.190      -0.189      -0.188

 Thresholds
    FEDUC$1         -2.273      -2.269      -2.266      -2.254      -2.244      -2.242      -2.240
    FEDUC$2         -0.704      -0.701      -0.700      -0.693      -0.687      -0.685      -0.683
    FEDUC$3          0.053       0.055       0.056       0.062       0.067       0.068       0.070
    FEDUC$4          0.364       0.366       0.367       0.373       0.378       0.379       0.380
    FEDUC$5          2.471       2.475       2.477       2.486       2.495       2.497       2.500
    PAYER$1         -0.698      -0.688      -0.686      -0.682      -0.676      -0.675      -0.673
    MEDUC$1         -3.498      -3.491      -3.487      -3.440      -3.408      -3.398      -3.383
    MEDUC$2         -1.524      -1.517      -1.514      -1.493      -1.474      -1.471      -1.466
    MEDUC$3         -0.414      -0.410      -0.408      -0.397      -0.386      -0.385      -0.382
    MEDUC$4          0.075       0.081       0.083       0.093       0.102       0.104       0.105
    MEDUC$5          3.390       3.411       3.419       3.450       3.492       3.498       3.508
    CIG0$1           1.748       1.779       1.812       1.844       1.880       1.878       1.882
    WIC$1            1.335       1.358       1.378       1.454       1.518       1.521       1.543
    PRGBP$1          1.457       1.466       1.477       1.559       1.663       1.683       1.724
    PRGDM$1          1.805       1.814       1.817       1.828       1.839       1.841       1.844

 Variances
    SOCDEP           1.000       1.000       1.000       1.000       1.000       1.000       1.000

 Residual Variances
    FAGE             1.192       1.195       1.196       1.201       1.206       1.207       1.209
    MAGE             0.626       0.627       0.628       0.632       0.637       0.638       0.642
    MHT              0.429       0.430       0.430       0.431       0.432       0.433       0.440
    BMI              0.721       0.726       0.727       0.744       0.759       0.763       0.767
    PRECAREM         1.609       1.611       1.612       1.616       1.621       1.622       1.624
    OBGEST           1.428       1.430       1.430       1.436       1.441       1.442       1.444
    BWT              0.185       0.185       0.186       0.186       0.187       0.187       0.188


CREDIBILITY INTERVALS OF STANDARDIZED MODEL RESULTS


STDYX Standardization

                  Lower .5%  Lower 2.5%    Lower 5%    Estimate    Upper 5%  Upper 2.5%   Upper .5%

 SOCDEP   BY
    FAGE            -0.516      -0.514      -0.514      -0.509      -0.492      -0.473      -0.405
    FEDUC           -0.680      -0.679      -0.679      -0.675      -0.660      -0.640      -0.510
    MEDUC           -1.161      -1.007      -1.001      -0.983      -0.970      -0.956      -0.917
    MHT             -0.164      -0.163      -0.163      -0.159      -0.152      -0.145      -0.108
    CIG0             0.337       0.462       0.564       0.613       0.628       0.630       0.661
    BMI              1.128       1.205       1.232       1.292       1.354       1.378       1.638

 WIC      ON
    SOCDEP           0.558       0.924       1.051       1.163       1.232       1.236       1.252

 PAYER    ON
    SOCDEP          -0.548      -0.545      -0.540      -0.528      -0.492      -0.382       0.139

 MAGE     ON
    SOCDEP          -0.792      -0.772      -0.772      -0.763      -0.744      -0.705      -0.669

 PRGBP    ON
    SOCDEP           1.177       1.271       1.299       1.754       2.242       2.354       2.489

 PRGDM    ON
    SOCDEP          -0.238      -0.181      -0.148       0.011       0.134       0.153       0.183

 OBGEST   ON
    SOCDEP          -0.436      -0.350      -0.317      -0.202      -0.067      -0.045       0.012

 BWT      ON
    SOCDEP          -0.048       0.011       0.037       0.162       0.294       0.327       0.378

 PRECAREM ON
    SOCDEP          -0.018      -0.008      -0.004       0.029       0.111       0.125       0.158

 FAGE     ON
    AFRAMF          -0.086      -0.052      -0.039      -0.036      -0.034      -0.033      -0.032
    OTHF             0.070       0.070       0.070       0.073       0.075       0.078       0.080
    FHISP           -0.107      -0.077      -0.066      -0.061      -0.057      -0.057      -0.056

 FEDUC    ON
    FAGE             0.043       0.049       0.057       0.062       0.065       0.066       0.250
    AFRAMF          -0.106      -0.092      -0.072      -0.068      -0.063      -0.063      -0.063
    FHISP           -0.200      -0.186      -0.169      -0.158      -0.154      -0.153      -0.153
    OTHF             0.094       0.094       0.094       0.098       0.102       0.111       0.116

 WIC      ON
    AFRAMF           0.087       0.087       0.087       0.094       0.115       0.174       0.219
    FHISP            0.118       0.118       0.118       0.125       0.153       0.209       0.235
    OTHF             0.009       0.010       0.013       0.017       0.022       0.024       0.078
    AFRAMM           0.073       0.076       0.081       0.093       0.100       0.102       0.167
    MHISP            0.094       0.096       0.102       0.119       0.126       0.141       0.260
    OTHM            -0.044      -0.044      -0.043      -0.035      -0.020      -0.002       0.021
    MEDUC            0.275       0.354       0.392       0.450       0.500       0.501       0.510
    MAGE            -0.006      -0.005       0.002       0.024       0.043       0.080       0.112

 PAYER    ON
    FAGE             0.068       0.070       0.072       0.076       0.080       0.090       0.181
    FEDUC            0.143       0.145       0.148       0.160       0.171       0.230       0.613

 MAGE     ON
    AFRAMM          -0.037      -0.037      -0.036      -0.033      -0.019      -0.017       0.000
    MHISP           -0.024      -0.023      -0.023      -0.019       0.005       0.014       0.048
    OTHM             0.090       0.091       0.091       0.095       0.099       0.107       0.134
    CIG0             0.161       0.162       0.164       0.178       0.201       0.222       0.389

 PRGBP    ON
    PAYER           -0.143      -0.131      -0.101      -0.065      -0.039      -0.031       0.108
    MAGE             0.180       0.194       0.198       0.259       0.312       0.323       0.337
    MEDUC            0.555       0.559       0.595       0.839       1.112       1.232       1.537
    MHT              0.020       0.021       0.023       0.030       0.037       0.041       0.062
    BMI             -0.424      -0.323      -0.240      -0.110      -0.009       0.001       0.003
    SEXINF          -0.121      -0.083      -0.030       0.013       0.020       0.020       0.020
    AFRAMM          -0.097      -0.051       0.009       0.074       0.100       0.101       0.101
    MHISP           -0.245      -0.199      -0.091       0.030       0.060       0.060       0.060
    OTHM            -0.503      -0.418      -0.332      -0.228      -0.154      -0.151      -0.151
    CIG0            -1.294      -1.122      -0.850      -0.465      -0.266      -0.266      -0.263
    FAGE            -0.052      -0.052      -0.051      -0.036      -0.009       0.035       0.101
    AFRAMF          -0.066      -0.042      -0.027      -0.004       0.008       0.010       0.022
    FHISP           -0.078      -0.059      -0.041      -0.006       0.008       0.009       0.028
    OTHF            -0.039      -0.036      -0.034      -0.025      -0.015      -0.013      -0.007
    WIC             -0.886      -0.810      -0.767      -0.620      -0.483      -0.475      -0.450

 PRGDM    ON
    PAYER           -0.072      -0.035      -0.020      -0.004       0.014       0.018       0.020
    MEDUC           -0.154      -0.114      -0.094      -0.015       0.047       0.054       0.077
    BMI              0.161       0.170       0.172       0.196       0.225       0.232       0.245
    MAGE             0.120       0.137       0.142       0.165       0.185       0.187       0.195
    OTHM             0.091       0.098       0.101       0.118       0.138       0.143       0.151
    AFRAMM          -0.023      -0.018      -0.016      -0.007       0.002       0.004       0.007
    MHISP           -0.014      -0.008      -0.005       0.005       0.015       0.016       0.019
    MHT             -0.082      -0.079      -0.078      -0.073      -0.069      -0.068      -0.066
    SEXINF           0.000       0.003       0.004       0.008       0.012       0.013       0.014
    CIG0            -0.038       0.003       0.017       0.060       0.114       0.120       0.138
    FAGE             0.010       0.013       0.015       0.021       0.027       0.028       0.031
    AFRAMF          -0.039      -0.036      -0.035      -0.027      -0.019      -0.018      -0.015
    FHISP           -0.020      -0.013      -0.009      -0.002       0.006       0.007       0.009
    OTHF             0.013       0.015       0.017       0.022       0.028       0.029       0.032
    WIC             -0.057      -0.043      -0.040       0.007       0.060       0.076       0.095

 OBGEST   ON
    PRECAREM         0.045       0.045       0.046       0.048       0.052       0.054       0.057
    PAYER           -0.009      -0.005       0.000       0.012       0.023       0.028       0.099
    MHT              0.030       0.031       0.032       0.035       0.037       0.038       0.039
    MAGE            -0.079      -0.052      -0.032      -0.009       0.015       0.018       0.022
    BMI              0.064       0.074       0.079       0.101       0.121       0.127       0.150
    MEDUC           -0.190      -0.151      -0.138      -0.083      -0.019      -0.007       0.016
    CIG0            -0.029      -0.019      -0.004       0.040       0.077       0.100       0.188
    AFRAMM          -0.039      -0.037      -0.034      -0.028      -0.022      -0.020       0.008
    MHISP           -0.036      -0.033      -0.031      -0.023      -0.017      -0.014       0.028
    OTHM            -0.033      -0.027      -0.022      -0.006       0.009       0.013       0.033
    PRGBP           -0.321      -0.317      -0.314      -0.300      -0.284      -0.272      -0.242
    PRGDM           -0.177      -0.154      -0.151      -0.146      -0.140      -0.139      -0.137
    SEXINF          -0.042      -0.036      -0.027      -0.019      -0.015      -0.015      -0.015
    FAGE            -0.004      -0.003      -0.003       0.003       0.010       0.020       0.036
    AFRAMF          -0.047      -0.042      -0.039      -0.034      -0.029      -0.028      -0.027
    FHISP           -0.038      -0.034      -0.030      -0.024      -0.019      -0.019      -0.011
    OTHF            -0.016      -0.013      -0.011      -0.007      -0.002      -0.002      -0.001
    WIC              0.003       0.019       0.026       0.069       0.109       0.116       0.133

 BWT      ON
    PRECAREM        -0.009      -0.009      -0.008      -0.006      -0.003      -0.002       0.001
    PAYER           -0.007      -0.004       0.002       0.013       0.022       0.026       0.079
    AFRAMM          -0.107      -0.102      -0.097      -0.088      -0.080      -0.080      -0.078
    MHISP           -0.031      -0.021      -0.009       0.007       0.017       0.016       0.019
    OTHM            -0.080      -0.071      -0.068      -0.051      -0.036      -0.033      -0.027
    CIG0            -0.205      -0.189      -0.175      -0.131      -0.093      -0.087      -0.047
    MAGE            -0.043      -0.025      -0.015       0.004       0.026       0.030       0.034
    BMI              0.086       0.096       0.102       0.121       0.141       0.143       0.148
    MEDUC            0.001       0.017       0.021       0.080       0.137       0.154       0.180
    PRGBP           -0.237      -0.226      -0.221      -0.203      -0.189      -0.187      -0.183
    PRGDM           -0.033      -0.018      -0.016      -0.011      -0.006      -0.003      -0.002
    MHT              0.191       0.192       0.193       0.195       0.198       0.199       0.201
    SEXINF           0.104       0.110       0.118       0.124       0.128       0.128       0.128
    FAGE            -0.030      -0.030      -0.028      -0.023      -0.018      -0.010       0.006
    AFRAMF          -0.069      -0.064      -0.061      -0.055      -0.050      -0.049      -0.047
    FHISP           -0.072      -0.071      -0.066      -0.057      -0.053      -0.052      -0.035
    OTHF            -0.076      -0.072      -0.071      -0.067      -0.063      -0.062      -0.061
    WIC             -0.119      -0.102      -0.094      -0.052      -0.014      -0.007       0.004

 PRECAREM ON
    MAGE            -0.036      -0.035      -0.035      -0.029      -0.017      -0.013      -0.008
    MEDUC           -0.087      -0.084      -0.084      -0.066      -0.018      -0.008       0.007
    PAYER           -0.136      -0.134      -0.132      -0.125      -0.118      -0.111      -0.091
    CIG0            -0.109      -0.093      -0.088      -0.063      -0.052      -0.051      -0.048
    BMI             -0.047      -0.041      -0.038      -0.020      -0.013      -0.013      -0.012
    WIC             -0.055      -0.047      -0.041      -0.016      -0.003      -0.002       0.002

 CIG0     ON
    AFRAMM          -0.201      -0.144      -0.108      -0.066      -0.054      -0.053      -0.053
    MHISP           -0.351      -0.266      -0.195      -0.110      -0.099      -0.098      -0.099
    OTHM            -0.243      -0.236      -0.235      -0.226      -0.213      -0.207      -0.172
    AFRAMF          -0.192      -0.182      -0.170      -0.150      -0.141      -0.141      -0.139
    FHISP           -0.285      -0.280      -0.269      -0.248      -0.240      -0.240      -0.214
    OTHF             0.021       0.043       0.043       0.051       0.060       0.070       0.077

 MHT      ON
    AFRAMM          -0.034      -0.025      -0.022      -0.020      -0.017      -0.016      -0.016
    MHISP           -0.228      -0.219      -0.215      -0.213      -0.210      -0.209      -0.209
    OTHM            -0.197      -0.196      -0.195      -0.193      -0.191      -0.191      -0.189

 MEDUC    ON
    AFRAMM          -0.028      -0.027      -0.027      -0.021       0.009       0.024       0.086
    MHISP           -0.075      -0.074      -0.073      -0.066      -0.018       0.008       0.103
    OTHM             0.097       0.097       0.097       0.104       0.116       0.141       0.191
    CIG0             0.193       0.195       0.196       0.220       0.296       0.369       0.607

 BMI      ON
    MEDUC            0.655       0.669       0.676       0.709       0.744       0.755       0.914
    MAGE             0.208       0.305       0.323       0.335       0.347       0.349       0.353
    AFRAMM          -0.154      -0.035       0.000       0.049       0.058       0.058       0.059
    MHISP           -0.256      -0.089      -0.031       0.049       0.059       0.059       0.060
    OTHM            -0.393      -0.294      -0.266      -0.251      -0.240      -0.238      -0.237
    CIG0            -1.038      -0.587      -0.476      -0.381      -0.341      -0.340      -0.336

 PAYER    WITH
    WIC             -0.521      -0.519      -0.518      -0.511      -0.504      -0.503      -0.500
    BMI              0.187       0.190       0.191       0.201       0.210       0.212       0.216
    CIG0             0.039       0.044       0.045       0.058       0.070       0.073       0.075

 FAGE     WITH
    MAGE             0.674       0.675       0.676       0.677       0.679       0.679       0.680

 FEDUC    WITH
    MEDUC            0.243       0.245       0.245       0.253       0.259       0.261       0.265

 WIC      WITH
    BMI             -0.474      -0.462      -0.459      -0.429      -0.396      -0.389      -0.383
    CIG0            -0.306      -0.297      -0.292      -0.274      -0.252      -0.251      -0.249

 PRGBP    WITH
    PRECAREM        -0.032      -0.027      -0.023      -0.013      -0.006      -0.006      -0.004
    PRGDM            0.072       0.076       0.078       0.093       0.111       0.116       0.122

 PRGDM    WITH
    PRECAREM        -0.006      -0.004      -0.004       0.001       0.005       0.006       0.007

 MEDUC    WITH
    MAGE             0.021       0.022       0.023       0.027       0.030       0.032       0.036

 OBGEST   WITH
    BWT              0.460       0.461       0.461       0.464       0.466       0.466       0.467

 Means
    SOCDEP           0.000       0.000       0.000       0.000       0.000       0.000       0.000

 Intercepts
    FAGE            -0.062      -0.061      -0.060      -0.056      -0.052      -0.047      -0.008
    MAGE             0.452       0.453       0.453       0.459       0.473       0.486       0.521
    MHT             -0.078      -0.078      -0.077      -0.074      -0.071      -0.070      -0.058
    BMI             -0.071      -0.068      -0.066      -0.058      -0.051      -0.030       0.033
    PRECAREM        -0.197      -0.185      -0.182      -0.172      -0.168      -0.167      -0.166
    OBGEST           0.028       0.066       0.079       0.087       0.098       0.101       0.103
    BWT             -0.442      -0.425      -0.424      -0.418      -0.412      -0.410      -0.407

 Thresholds
    FEDUC$1         -1.600      -1.579      -1.548      -1.518      -1.510      -1.510      -1.463
    FEDUC$2         -0.494      -0.485      -0.477      -0.467      -0.461      -0.461      -0.448
    FEDUC$3          0.035       0.037       0.038       0.042       0.045       0.046       0.047
    FEDUC$4          0.242       0.246       0.246       0.251       0.256       0.260       0.267
    FEDUC$5          1.619       1.665       1.665       1.674       1.702       1.739       1.767
    PAYER$1         -0.559      -0.532      -0.507      -0.491      -0.486      -0.486      -0.475
    MEDUC$1         -1.799      -1.766      -1.705      -1.645      -1.635      -1.635      -1.449
    MEDUC$2         -0.782      -0.767      -0.742      -0.714      -0.707      -0.707      -0.629
    MEDUC$3         -0.212      -0.205      -0.200      -0.190      -0.184      -0.184      -0.167
    MEDUC$4          0.036       0.039       0.040       0.044       0.049       0.050       0.051
    MEDUC$5          1.449       1.642       1.642       1.652       1.702       1.766       1.799
    CIG0$1           1.085       1.190       1.214       1.272       1.284       1.284       1.324
    WIC$1            0.830       0.830       0.831       0.848       0.896       1.040       1.236
    PRGBP$1          0.861       1.076       1.291       1.395       1.433       1.436       1.434
    PRGDM$1          1.719       1.730       1.732       1.743       1.753       1.755       1.759

 Variances
    SOCDEP           1.000       1.000       1.000       1.000       1.000       1.000       1.000

 Residual Variances
    FAGE             0.723       0.725       0.724       0.729       0.743       0.759       0.774
    MAGE             0.535       0.535       0.536       0.542       0.563       0.586       0.606
    MHT              0.903       0.903       0.903       0.905       0.907       0.908       0.910
    BMI              0.661       0.704       0.709       0.727       0.744       0.749       0.753
    PRECAREM         0.964       0.965       0.965       0.966       0.967       0.969       0.971
    OBGEST           0.862       0.864       0.865       0.868       0.871       0.872       0.893
    BWT              0.870       0.872       0.873       0.876       0.879       0.879       0.889


CREDIBILITY INTERVALS OF TOTAL, TOTAL INDIRECT, SPECIFIC INDIRECT, AND DIRECT EFFECTS


                  Lower .5%  Lower 2.5%    Lower 5%    Estimate    Upper 5%  Upper 2.5%   Upper .5%

Effects from AFRAMM to SOCDEP

  Total              0.000       0.000       0.000       0.000       0.000       0.000       0.000
  Total indirect     0.000       0.000       0.000       0.000       0.000       0.000       0.000


Effects from MHISP to SOCDEP

  Total              0.000       0.000       0.000       0.000       0.000       0.000       0.000
  Total indirect     0.000       0.000       0.000       0.000       0.000       0.000       0.000


Effects from OTHM to SOCDEP

  Total              0.000       0.000       0.000       0.000       0.000       0.000       0.000
  Total indirect     0.000       0.000       0.000       0.000       0.000       0.000       0.000


Effects from AFRAMF to SOCDEP

  Total              0.000       0.000       0.000       0.000       0.000       0.000       0.000
  Total indirect     0.000       0.000       0.000       0.000       0.000       0.000       0.000


Effects from FHISP to SOCDEP

  Total              0.000       0.000       0.000       0.000       0.000       0.000       0.000
  Total indirect     0.000       0.000       0.000       0.000       0.000       0.000       0.000


Effects from OTHF to SOCDEP

  Total              0.000       0.000       0.000       0.000       0.000       0.000       0.000
  Total indirect     0.000       0.000       0.000       0.000       0.000       0.000       0.000


Effects from AFRAMM to CIG0

  Total             -0.922      -0.681      -0.522      -0.309      -0.254      -0.250      -0.249
  Total indirect     0.000       0.000       0.000       0.000       0.000       0.000       0.000

  Direct
    CIG0
    AFRAMM          -0.922      -0.681      -0.522      -0.309      -0.254      -0.250      -0.249


Effects from MHISP to CIG0

  Total             -1.282      -0.993      -0.757      -0.408      -0.365      -0.358      -0.360
  Total indirect     0.000       0.000       0.000       0.000       0.000       0.000       0.000

  Direct
    CIG0
    MHISP           -1.282      -0.993      -0.757      -0.408      -0.365      -0.358      -0.360


Effects from OTHM to CIG0

  Total             -1.129      -1.119      -1.111      -1.061      -1.010      -0.979      -0.915
  Total indirect     0.000       0.000       0.000       0.000       0.000       0.000       0.000

  Direct
    CIG0
    OTHM            -1.129      -1.119      -1.111      -1.061      -1.010      -0.979      -0.915


Effects from AFRAMF to CIG0

  Total             -0.964      -0.797      -0.748      -0.655      -0.609      -0.611      -0.597
  Total indirect     0.000       0.000       0.000       0.000       0.000       0.000       0.000

  Direct
    CIG0
    AFRAMF          -0.964      -0.797      -0.748      -0.655      -0.609      -0.611      -0.597


Effects from FHISP to CIG0

  Total             -1.131      -1.100      -1.055      -0.952      -0.913      -0.912      -0.794
  Total indirect     0.000       0.000       0.000       0.000       0.000       0.000       0.000

  Direct
    CIG0
    FHISP           -1.131      -1.100      -1.055      -0.952      -0.913      -0.912      -0.794


Effects from OTHF to CIG0

  Total              0.119       0.211       0.211       0.251       0.298       0.344       0.374
  Total indirect     0.000       0.000       0.000       0.000       0.000       0.000       0.000

  Direct
    CIG0
    OTHF             0.119       0.211       0.211       0.251       0.298       0.344       0.374


Effects from AFRAMM to MEDUC

  Total             -0.286      -0.264      -0.263      -0.236      -0.168      -0.147      -0.070
  Total indirect    -0.748      -0.332      -0.208      -0.096      -0.076      -0.074      -0.073

  Specific indirect 1
    MEDUC
    CIG0
    AFRAMM          -0.748      -0.332      -0.208      -0.096      -0.076      -0.074      -0.073

  Direct
    MEDUC
    AFRAMM          -0.189      -0.182      -0.181      -0.140       0.061       0.150       0.624


Effects from MHISP to MEDUC

  Total             -0.544      -0.503      -0.503      -0.481      -0.413      -0.391      -0.372
  Total indirect    -1.070      -0.495      -0.301      -0.128      -0.107      -0.105      -0.105

  Specific indirect 1
    MEDUC
    CIG0
    MHISP           -1.070      -0.495      -0.301      -0.128      -0.107      -0.105      -0.105

  Direct
    MEDUC
    MHISP           -0.397      -0.391      -0.389      -0.354      -0.094       0.039       0.605


Effects from OTHM to MEDUC

  Total              0.318       0.326       0.339       0.362       0.382       0.395       0.613
  Total indirect    -0.786      -0.486      -0.410      -0.338      -0.297      -0.292      -0.288

  Specific indirect 1
    MEDUC
    CIG0
    OTHM            -0.786      -0.486      -0.410      -0.338      -0.297      -0.292      -0.288

  Direct
    MEDUC
    OTHM             0.649       0.650       0.656       0.701       0.759       0.874       1.387


Effects from AFRAMF to MEDUC

  Total             -0.792      -0.399      -0.305      -0.207      -0.176      -0.176      -0.171
  Total indirect    -0.792      -0.399      -0.305      -0.207      -0.176      -0.176      -0.171

  Specific indirect 1
    MEDUC
    CIG0
    AFRAMF          -0.792      -0.399      -0.305      -0.207      -0.176      -0.176      -0.171


Effects from FHISP to MEDUC

  Total             -0.806      -0.496      -0.435      -0.301      -0.263      -0.264      -0.255
  Total indirect    -0.806      -0.496      -0.435      -0.301      -0.263      -0.264      -0.255

  Specific indirect 1
    MEDUC
    CIG0
    FHISP           -0.806      -0.496      -0.435      -0.301      -0.263      -0.264      -0.255


Effects from OTHF to MEDUC

  Total              0.059       0.062       0.061       0.080       0.120       0.154       0.175
  Total indirect     0.059       0.062       0.061       0.080       0.120       0.154       0.175

  Specific indirect 1
    MEDUC
    CIG0
    OTHF             0.059       0.062       0.061       0.080       0.120       0.154       0.175


Effects from AFRAMM to MEDUC

  Total             -0.286      -0.264      -0.263      -0.236      -0.168      -0.147      -0.070
  Total indirect    -0.748      -0.332      -0.208      -0.096      -0.076      -0.074      -0.073

  Specific indirect 1
    MEDUC
    CIG0
    AFRAMM          -0.748      -0.332      -0.208      -0.096      -0.076      -0.074      -0.073

  Direct
    MEDUC
    AFRAMM          -0.189      -0.182      -0.181      -0.140       0.061       0.150       0.624


Effects from MHISP to MEDUC

  Total             -0.544      -0.503      -0.503      -0.481      -0.413      -0.391      -0.372
  Total indirect    -1.070      -0.495      -0.301      -0.128      -0.107      -0.105      -0.105

  Specific indirect 1
    MEDUC
    CIG0
    MHISP           -1.070      -0.495      -0.301      -0.128      -0.107      -0.105      -0.105

  Direct
    MEDUC
    MHISP           -0.397      -0.391      -0.389      -0.354      -0.094       0.039       0.605


Effects from OTHM to MEDUC

  Total              0.318       0.326       0.339       0.362       0.382       0.395       0.613
  Total indirect    -0.786      -0.486      -0.410      -0.338      -0.297      -0.292      -0.288

  Specific indirect 1
    MEDUC
    CIG0
    OTHM            -0.786      -0.486      -0.410      -0.338      -0.297      -0.292      -0.288

  Direct
    MEDUC
    OTHM             0.649       0.650       0.656       0.701       0.759       0.874       1.387


Effects from AFRAMF to MEDUC

  Total             -0.792      -0.399      -0.305      -0.207      -0.176      -0.176      -0.171
  Total indirect    -0.792      -0.399      -0.305      -0.207      -0.176      -0.176      -0.171

  Specific indirect 1
    MEDUC
    CIG0
    AFRAMF          -0.792      -0.399      -0.305      -0.207      -0.176      -0.176      -0.171


Effects from FHISP to MEDUC

  Total             -0.806      -0.496      -0.435      -0.301      -0.263      -0.264      -0.255
  Total indirect    -0.806      -0.496      -0.435      -0.301      -0.263      -0.264      -0.255

  Specific indirect 1
    MEDUC
    CIG0
    FHISP           -0.806      -0.496      -0.435      -0.301      -0.263      -0.264      -0.255


Effects from OTHF to MEDUC

  Total              0.059       0.062       0.061       0.080       0.120       0.154       0.175
  Total indirect     0.059       0.062       0.061       0.080       0.120       0.154       0.175

  Specific indirect 1
    MEDUC
    CIG0
    OTHF             0.059       0.062       0.061       0.080       0.120       0.154       0.175


Effects from AFRAMM to FEDUC

  Total              0.000       0.000       0.000       0.000       0.000       0.000       0.000
  Total indirect     0.000       0.000       0.000       0.000       0.000       0.000       0.000


Effects from MHISP to FEDUC

  Total              0.000       0.000       0.000       0.000       0.000       0.000       0.000
  Total indirect     0.000       0.000       0.000       0.000       0.000       0.000       0.000


Effects from OTHM to FEDUC

  Total              0.000       0.000       0.000       0.000       0.000       0.000       0.000
  Total indirect     0.000       0.000       0.000       0.000       0.000       0.000       0.000


Effects from AFRAMF to FEDUC

  Total             -0.537      -0.412      -0.330      -0.314      -0.294      -0.287      -0.287
  Total indirect    -0.098      -0.011      -0.011      -0.010      -0.009      -0.009      -0.008

  Specific indirect 1
    FEDUC
    FAGE
    AFRAMF          -0.098      -0.011      -0.011      -0.010      -0.009      -0.009      -0.008

  Direct
    FEDUC
    AFRAMF          -0.465      -0.401      -0.319      -0.303      -0.284      -0.278      -0.281


Effects from FHISP to FEDUC

  Total             -0.808      -0.738      -0.665      -0.633      -0.616      -0.614      -0.615
  Total indirect    -0.107      -0.016      -0.016      -0.015      -0.014      -0.013      -0.012

  Specific indirect 1
    FEDUC
    FAGE
    FHISP           -0.107      -0.016      -0.016      -0.015      -0.014      -0.013      -0.012

  Direct
    FEDUC
    FHISP           -0.755      -0.704      -0.650      -0.618      -0.602      -0.600      -0.600


Effects from OTHF to FEDUC

  Total              0.492       0.495       0.494       0.510       0.531       0.566       0.594
  Total indirect     0.016       0.018       0.021       0.022       0.024       0.024       0.099

  Specific indirect 1
    FEDUC
    FAGE
    OTHF             0.016       0.018       0.021       0.022       0.024       0.024       0.099

  Direct
    FEDUC
    OTHF             0.471       0.471       0.472       0.487       0.503       0.534       0.557


Effects from AFRAMM to FEDUC

  Total              0.000       0.000       0.000       0.000       0.000       0.000       0.000
  Total indirect     0.000       0.000       0.000       0.000       0.000       0.000       0.000


Effects from MHISP to FEDUC

  Total              0.000       0.000       0.000       0.000       0.000       0.000       0.000
  Total indirect     0.000       0.000       0.000       0.000       0.000       0.000       0.000


Effects from OTHM to FEDUC

  Total              0.000       0.000       0.000       0.000       0.000       0.000       0.000
  Total indirect     0.000       0.000       0.000       0.000       0.000       0.000       0.000


Effects from AFRAMF to FEDUC

  Total             -0.537      -0.412      -0.330      -0.314      -0.294      -0.287      -0.287
  Total indirect    -0.098      -0.011      -0.011      -0.010      -0.009      -0.009      -0.008

  Specific indirect 1
    FEDUC
    FAGE
    AFRAMF          -0.098      -0.011      -0.011      -0.010      -0.009      -0.009      -0.008

  Direct
    FEDUC
    AFRAMF          -0.465      -0.401      -0.319      -0.303      -0.284      -0.278      -0.281


Effects from FHISP to FEDUC

  Total             -0.808      -0.738      -0.665      -0.633      -0.616      -0.614      -0.615
  Total indirect    -0.107      -0.016      -0.016      -0.015      -0.014      -0.013      -0.012

  Specific indirect 1
    FEDUC
    FAGE
    FHISP           -0.107      -0.016      -0.016      -0.015      -0.014      -0.013      -0.012

  Direct
    FEDUC
    FHISP           -0.755      -0.704      -0.650      -0.618      -0.602      -0.600      -0.600


Effects from OTHF to FEDUC

  Total              0.492       0.495       0.494       0.510       0.531       0.566       0.594
  Total indirect     0.016       0.018       0.021       0.022       0.024       0.024       0.099

  Specific indirect 1
    FEDUC
    FAGE
    OTHF             0.016       0.018       0.021       0.022       0.024       0.024       0.099

  Direct
    FEDUC
    OTHF             0.471       0.471       0.472       0.487       0.503       0.534       0.557


Effects from AFRAMM to MAGE

  Total             -0.218      -0.173      -0.163      -0.154      -0.136      -0.128      -0.130
  Total indirect    -0.207      -0.106      -0.074      -0.040      -0.033      -0.032      -0.032

  Specific indirect 1
    MAGE
    CIG0
    AFRAMM          -0.207      -0.106      -0.074      -0.040      -0.033      -0.032      -0.032

  Direct
    MAGE
    AFRAMM          -0.130      -0.127      -0.127      -0.113      -0.066      -0.055       0.001


Effects from MHISP to MAGE

  Total             -0.171      -0.130      -0.113      -0.106      -0.091      -0.086      -0.087
  Total indirect    -0.293      -0.158      -0.106      -0.054      -0.046      -0.046      -0.045

  Specific indirect 1
    MAGE
    CIG0
    MHISP           -0.293      -0.158      -0.106      -0.054      -0.046      -0.046      -0.045

  Direct
    MAGE
    MHISP           -0.067      -0.065      -0.064      -0.052       0.013       0.037       0.131


Effects from OTHM to MAGE

  Total              0.179       0.181       0.184       0.192       0.199       0.204       0.238
  Total indirect    -0.218      -0.159      -0.151      -0.141      -0.129      -0.126      -0.124

  Specific indirect 1
    MAGE
    CIG0
    OTHM            -0.218      -0.159      -0.151      -0.141      -0.129      -0.126      -0.124

  Direct
    MAGE
    OTHM             0.315       0.317       0.321       0.333       0.343       0.360       0.462


Effects from AFRAMF to MAGE

  Total             -0.224      -0.128      -0.108      -0.087      -0.076      -0.076      -0.074
  Total indirect    -0.224      -0.128      -0.108      -0.087      -0.076      -0.076      -0.074

  Specific indirect 1
    MAGE
    CIG0
    AFRAMF          -0.224      -0.128      -0.108      -0.087      -0.076      -0.076      -0.074


Effects from FHISP to MAGE

  Total             -0.225      -0.162      -0.152      -0.126      -0.115      -0.115      -0.112
  Total indirect    -0.225      -0.162      -0.152      -0.126      -0.115      -0.115      -0.112

  Specific indirect 1
    MAGE
    CIG0
    FHISP           -0.225      -0.162      -0.152      -0.126      -0.115      -0.115      -0.112


Effects from OTHF to MAGE

  Total              0.025       0.027       0.027       0.033       0.042       0.050       0.058
  Total indirect     0.025       0.027       0.027       0.033       0.042       0.050       0.058

  Specific indirect 1
    MAGE
    CIG0
    OTHF             0.025       0.027       0.027       0.033       0.042       0.050       0.058


Effects from AFRAMM to FAGE

  Total              0.000       0.000       0.000       0.000       0.000       0.000       0.000
  Total indirect     0.000       0.000       0.000       0.000       0.000       0.000       0.000


Effects from MHISP to FAGE

  Total              0.000       0.000       0.000       0.000       0.000       0.000       0.000
  Total indirect     0.000       0.000       0.000       0.000       0.000       0.000       0.000


Effects from OTHM to FAGE

  Total              0.000       0.000       0.000       0.000       0.000       0.000       0.000
  Total indirect     0.000       0.000       0.000       0.000       0.000       0.000       0.000


Effects from AFRAMF to FAGE

  Total             -0.322      -0.196      -0.151      -0.141      -0.129      -0.125      -0.123
  Total indirect     0.000       0.000       0.000       0.000       0.000       0.000       0.000

  Direct
    FAGE
    AFRAMF          -0.322      -0.196      -0.151      -0.141      -0.129      -0.125      -0.123


Effects from FHISP to FAGE

  Total             -0.354      -0.253      -0.222      -0.205      -0.194      -0.192      -0.191
  Total indirect     0.000       0.000       0.000       0.000       0.000       0.000       0.000

  Direct
    FAGE
    FHISP           -0.354      -0.253      -0.222      -0.205      -0.194      -0.192      -0.191


Effects from OTHF to FAGE

  Total              0.301       0.303       0.303       0.313       0.323       0.329       0.336
  Total indirect     0.000       0.000       0.000       0.000       0.000       0.000       0.000

  Direct
    FAGE
    OTHF             0.301       0.303       0.303       0.313       0.323       0.329       0.336


Effects from AFRAMM to BMI

  Total             -0.054       0.043       0.074       0.111       0.126       0.126       0.129
  Total indirect    -0.074      -0.071      -0.070      -0.049       0.073       0.163       0.485

  Specific indirect 1
    BMI
    MEDUC
    AFRAMM          -0.064      -0.062      -0.061      -0.048       0.022       0.055       0.244

  Specific indirect 2
    BMI
    CIG0
    AFRAMM           0.060       0.062       0.064       0.081       0.166       0.278       0.593

  Specific indirect 3
    BMI
    MAGE
    AFRAMM          -0.041      -0.040      -0.040      -0.036      -0.021      -0.017      -0.001

  Specific indirect 4
    BMI
    MEDUC
    CIG0
    AFRAMM          -0.300      -0.122      -0.073      -0.033      -0.026      -0.025      -0.024

  Specific indirect 5
    BMI
    MAGE
    CIG0
    AFRAMM          -0.053      -0.032      -0.023      -0.013      -0.010      -0.010      -0.010

  Direct
    BMI
    AFRAMM          -0.516      -0.117      -0.001       0.161       0.189       0.190       0.194


Effects from MHISP to BMI

  Total             -0.094      -0.026      -0.005       0.033       0.045       0.045       0.048
  Total indirect    -0.114      -0.113      -0.112      -0.092       0.075       0.209       0.601

  Specific indirect 1
    BMI
    MEDUC
    MHISP           -0.137      -0.135      -0.135      -0.121      -0.032       0.014       0.231

  Specific indirect 2
    BMI
    CIG0
    MHISP            0.087       0.089       0.091       0.107       0.240       0.406       0.831

  Specific indirect 3
    BMI
    MAGE
    MHISP           -0.021      -0.020      -0.020      -0.016       0.004       0.010       0.030

  Specific indirect 4
    BMI
    MEDUC
    CIG0
    MHISP           -0.421      -0.177      -0.103      -0.044      -0.035      -0.035      -0.034

  Specific indirect 5
    BMI
    MAGE
    CIG0
    MHISP           -0.073      -0.046      -0.032      -0.017      -0.014      -0.014      -0.014

  Direct
    BMI
    MHISP           -0.684      -0.234      -0.080       0.126       0.151       0.152       0.154


Effects from OTHM to BMI

  Total             -0.432      -0.368      -0.361      -0.352      -0.343      -0.339      -0.338
  Total indirect     0.421       0.424       0.430       0.468       0.517       0.613       0.915

  Specific indirect 1
    BMI
    MEDUC
    OTHM             0.210       0.215       0.219       0.241       0.273       0.325       0.563

  Specific indirect 2
    BMI
    CIG0
    OTHM             0.244       0.247       0.250       0.283       0.330       0.404       0.619

  Specific indirect 3
    BMI
    MAGE
    OTHM             0.095       0.098       0.100       0.104       0.110       0.111       0.126

  Specific indirect 4
    BMI
    MEDUC
    CIG0
    OTHM            -0.325      -0.180      -0.145      -0.116      -0.098      -0.097      -0.095

  Specific indirect 5
    BMI
    MAGE
    CIG0
    OTHM            -0.061      -0.050      -0.048      -0.044      -0.040      -0.039      -0.038

  Direct
    BMI
    OTHM            -1.349      -0.980      -0.870      -0.820      -0.782      -0.777      -0.771


Effects from AFRAMF to BMI

  Total              0.063       0.064       0.065       0.075       0.104       0.150       0.250
  Total indirect     0.063       0.064       0.065       0.075       0.104       0.150       0.250

  Specific indirect 1
    BMI
    CIG0
    AFRAMF           0.145       0.148       0.149       0.173       0.246       0.336       0.585

  Specific indirect 2
    BMI
    MEDUC
    CIG0
    AFRAMF          -0.291      -0.146      -0.107      -0.071      -0.059      -0.058      -0.057

  Specific indirect 3
    BMI
    MAGE
    CIG0
    AFRAMF          -0.046      -0.039      -0.034      -0.027      -0.024      -0.024      -0.023


Effects from FHISP to BMI

  Total              0.096       0.098       0.097       0.109       0.148       0.186       0.254
  Total indirect     0.096       0.098       0.097       0.109       0.148       0.186       0.254

  Specific indirect 1
    BMI
    CIG0
    FHISP            0.220       0.224       0.224       0.252       0.350       0.416       0.604

  Specific indirect 2
    BMI
    MEDUC
    CIG0
    FHISP           -0.297      -0.181      -0.153      -0.104      -0.088      -0.088      -0.086

  Specific indirect 3
    BMI
    MAGE
    CIG0
    FHISP           -0.053      -0.049      -0.046      -0.040      -0.036      -0.036      -0.035


Effects from OTHF to BMI

  Total             -0.066      -0.056      -0.040      -0.029      -0.022      -0.022      -0.022
  Total indirect    -0.066      -0.056      -0.040      -0.029      -0.022      -0.022      -0.022

  Specific indirect 1
    BMI
    CIG0
    OTHF            -0.148      -0.129      -0.096      -0.067      -0.051      -0.052      -0.050

  Specific indirect 2
    BMI
    MEDUC
    CIG0
    OTHF             0.020       0.021       0.020       0.027       0.043       0.058       0.066

  Specific indirect 3
    BMI
    MAGE
    CIG0
    OTHF             0.005       0.008       0.008       0.010       0.013       0.015       0.019


Effects from AFRAMM to MHT

  Total             -0.077      -0.055      -0.049      -0.044      -0.038      -0.036      -0.036
  Total indirect     0.000       0.000       0.000       0.000       0.000       0.000       0.000

  Direct
    MHT
    AFRAMM          -0.077      -0.055      -0.049      -0.044      -0.038      -0.036      -0.036


Effects from MHISP to MHT

  Total             -0.404      -0.385      -0.380      -0.375      -0.371      -0.369      -0.369
  Total indirect     0.000       0.000       0.000       0.000       0.000       0.000       0.000

  Direct
    MHT
    MHISP           -0.404      -0.385      -0.380      -0.375      -0.371      -0.369      -0.369


Effects from OTHM to MHT

  Total             -0.438      -0.436      -0.435      -0.431      -0.427      -0.426      -0.423
  Total indirect     0.000       0.000       0.000       0.000       0.000       0.000       0.000

  Direct
    MHT
    OTHM            -0.438      -0.436      -0.435      -0.431      -0.427      -0.426      -0.423


Effects from AFRAMF to MHT

  Total              0.000       0.000       0.000       0.000       0.000       0.000       0.000
  Total indirect     0.000       0.000       0.000       0.000       0.000       0.000       0.000


Effects from FHISP to MHT

  Total              0.000       0.000       0.000       0.000       0.000       0.000       0.000
  Total indirect     0.000       0.000       0.000       0.000       0.000       0.000       0.000


Effects from OTHF to MHT

  Total              0.000       0.000       0.000       0.000       0.000       0.000       0.000
  Total indirect     0.000       0.000       0.000       0.000       0.000       0.000       0.000


Effects from AFRAMM to PAYER

  Total              0.000       0.000       0.000       0.000       0.000       0.000       0.000
  Total indirect     0.000       0.000       0.000       0.000       0.000       0.000       0.000


Effects from MHISP to PAYER

  Total              0.000       0.000       0.000       0.000       0.000       0.000       0.000
  Total indirect     0.000       0.000       0.000       0.000       0.000       0.000       0.000


Effects from OTHM to PAYER

  Total              0.000       0.000       0.000       0.000       0.000       0.000       0.000
  Total indirect     0.000       0.000       0.000       0.000       0.000       0.000       0.000


Effects from AFRAMF to PAYER

  Total             -0.432      -0.101      -0.063      -0.058      -0.051      -0.049      -0.049
  Total indirect    -0.432      -0.101      -0.063      -0.058      -0.051      -0.049      -0.049

  Specific indirect 1
    PAYER
    FEDUC
    AFRAMF          -0.283      -0.081      -0.050      -0.045      -0.039      -0.037      -0.037

  Specific indirect 2
    PAYER
    FAGE
    AFRAMF          -0.070      -0.018      -0.013      -0.012      -0.010      -0.010      -0.010

  Specific indirect 3
    PAYER
    FEDUC
    FAGE
    AFRAMF          -0.070      -0.002      -0.002      -0.002      -0.001      -0.001      -0.001


Effects from FHISP to PAYER

  Total             -0.607      -0.174      -0.122      -0.111      -0.103      -0.100      -0.098
  Total indirect    -0.607      -0.174      -0.122      -0.111      -0.103      -0.100      -0.098

  Specific indirect 1
    PAYER
    FEDUC
    FHISP           -0.445      -0.148      -0.102      -0.092      -0.084      -0.082      -0.080

  Specific indirect 2
    PAYER
    FAGE
    FHISP           -0.077      -0.023      -0.018      -0.017      -0.015      -0.015      -0.015

  Specific indirect 3
    PAYER
    FEDUC
    FAGE
    FHISP           -0.076      -0.003      -0.002      -0.002      -0.002      -0.002      -0.002


Effects from OTHF to PAYER

  Total              0.092       0.094       0.095       0.102       0.109       0.146       0.459
  Total indirect     0.092       0.094       0.095       0.102       0.109       0.146       0.459

  Specific indirect 1
    PAYER
    FEDUC
    OTHF             0.065       0.066       0.067       0.073       0.079       0.113       0.319

  Specific indirect 2
    PAYER
    FAGE
    OTHF             0.023       0.023       0.024       0.026       0.027       0.030       0.069

  Specific indirect 3
    PAYER
    FEDUC
    FAGE
    OTHF             0.003       0.003       0.003       0.003       0.004       0.004       0.067


Effects from SOCDEP to PAYER

  Total             -0.962      -0.957      -0.957      -0.943      -0.867      -0.730      -0.511
  Total indirect    -0.743      -0.249      -0.218      -0.210      -0.200      -0.192      -0.187

  Specific indirect 1
    PAYER
    FEDUC
    SOCDEP          -0.528      -0.188      -0.156      -0.150      -0.140      -0.134      -0.132

  Specific indirect 2
    PAYER
    FAGE
    SOCDEP          -0.122      -0.057      -0.056      -0.054      -0.050      -0.048      -0.045

  Specific indirect 3
    PAYER
    FEDUC
    FAGE
    SOCDEP          -0.107      -0.008      -0.007      -0.007      -0.006      -0.006      -0.006

  Direct
    PAYER
    SOCDEP          -0.764      -0.758      -0.754      -0.732      -0.659      -0.481       0.213


Effects from CIG0 to PAYER

  Total              0.000       0.000       0.000       0.000       0.000       0.000       0.000
  Total indirect     0.000       0.000       0.000       0.000       0.000       0.000       0.000


Effects from MAGE to PAYER

  Total              0.000       0.000       0.000       0.000       0.000       0.000       0.000
  Total indirect     0.000       0.000       0.000       0.000       0.000       0.000       0.000


Effects from FAGE to PAYER

  Total              0.083       0.086       0.089       0.093       0.097       0.101       0.426
  Total indirect     0.009       0.009       0.010       0.011       0.011       0.012       0.208

  Specific indirect 1
    PAYER
    FEDUC
    FAGE             0.009       0.009       0.010       0.011       0.011       0.012       0.208

  Direct
    PAYER
    FAGE             0.073       0.076       0.078       0.082       0.086       0.091       0.212


Effects from MEDUC to PAYER

  Total              0.000       0.000       0.000       0.000       0.000       0.000       0.000
  Total indirect     0.000       0.000       0.000       0.000       0.000       0.000       0.000


Effects from FEDUC to PAYER

  Total              0.134       0.135       0.138       0.150       0.158       0.204       0.655
  Total indirect     0.000       0.000       0.000       0.000       0.000       0.000       0.000

  Direct
    PAYER
    FEDUC            0.134       0.135       0.138       0.150       0.158       0.204       0.655


Effects from MHT to PAYER

  Total              0.000       0.000       0.000       0.000       0.000       0.000       0.000
  Total indirect     0.000       0.000       0.000       0.000       0.000       0.000       0.000


Effects from BMI to PAYER

  Total              0.000       0.000       0.000       0.000       0.000       0.000       0.000
  Total indirect     0.000       0.000       0.000       0.000       0.000       0.000       0.000


Effects from AFRAMM to WIC

  Total              0.328       0.350       0.363       0.421       0.455       0.458       0.624
  Total indirect    -0.124      -0.117      -0.116      -0.093      -0.055      -0.047      -0.027

  Specific indirect 1
    WIC
    MEDUC
    AFRAMM          -0.080      -0.074      -0.074      -0.052       0.020       0.039       0.129

  Specific indirect 2
    WIC
    MAGE
    AFRAMM          -0.010      -0.008      -0.007      -0.004      -0.001       0.000       0.001

  Specific indirect 3
    WIC
    MEDUC
    CIG0
    AFRAMM          -0.142      -0.087      -0.063      -0.036      -0.029      -0.029      -0.028

  Specific indirect 4
    WIC
    MAGE
    CIG0
    AFRAMM          -0.024      -0.012      -0.003      -0.002       0.000       0.001       0.001

  Direct
    WIC
    AFRAMM           0.364       0.403       0.419       0.515       0.565       0.572       0.692


Effects from MHISP to WIC

  Total              0.260       0.268       0.285       0.337       0.361       0.372       0.702
  Total indirect    -0.222      -0.217      -0.214      -0.181      -0.126      -0.116      -0.095

  Specific indirect 1
    WIC
    MEDUC
    MHISP           -0.168      -0.163      -0.163      -0.130      -0.027       0.012       0.131

  Specific indirect 2
    WIC
    MAGE
    MHISP           -0.005      -0.004      -0.004      -0.002       0.001       0.004       0.015

  Specific indirect 3
    WIC
    MEDUC
    CIG0
    MHISP           -0.214      -0.125      -0.091      -0.048      -0.041      -0.041      -0.040

  Specific indirect 4
    WIC
    MAGE
    CIG0
    MHISP           -0.035      -0.017      -0.004      -0.002       0.001       0.001       0.001

  Direct
    WIC
    MHISP            0.373       0.402       0.423       0.520       0.572       0.579       0.837


Effects from OTHM to WIC

  Total             -0.092      -0.092      -0.091      -0.054       0.012       0.118       0.206
  Total indirect     0.089       0.105       0.111       0.140       0.164       0.167       0.178

  Specific indirect 1
    WIC
    MEDUC
    OTHM             0.160       0.214       0.226       0.258       0.286       0.290       0.310

  Specific indirect 2
    WIC
    MAGE
    OTHM            -0.003      -0.003       0.001       0.013       0.022       0.038       0.058

  Specific indirect 3
    WIC
    MEDUC
    CIG0
    OTHM            -0.174      -0.138      -0.135      -0.125      -0.115      -0.112      -0.094

  Specific indirect 4
    WIC
    MAGE
    CIG0
    OTHM            -0.028      -0.016      -0.009      -0.005       0.000       0.001       0.001

  Direct
    WIC
    OTHM            -0.249      -0.247      -0.246      -0.196      -0.099      -0.005       0.089


Effects from AFRAMF to WIC

  Total              0.362       0.360       0.366       0.406       0.441       0.575       0.705
  Total indirect    -0.191      -0.111      -0.096      -0.080      -0.070      -0.070      -0.067

  Specific indirect 1
    WIC
    MEDUC
    CIG0
    AFRAMF          -0.164      -0.099      -0.091      -0.077      -0.069      -0.068      -0.065

  Specific indirect 2
    WIC
    MAGE
    CIG0
    AFRAMF          -0.026      -0.013      -0.006      -0.003       0.000       0.001       0.001

  Direct
    WIC
    AFRAMF           0.435       0.437       0.437       0.486       0.536       0.716       0.829


Effects from FHISP to WIC

  Total              0.414       0.413       0.417       0.451       0.487       0.591       0.667
  Total indirect    -0.197      -0.143      -0.133      -0.117      -0.104      -0.103      -0.096

  Specific indirect 1
    WIC
    MEDUC
    CIG0
    FHISP           -0.169      -0.132      -0.126      -0.113      -0.101      -0.101      -0.080

  Specific indirect 2
    WIC
    MAGE
    CIG0
    FHISP           -0.027      -0.016      -0.009      -0.005       0.000       0.001       0.002

  Direct
    WIC
    FHISP            0.524       0.524       0.524       0.568       0.627       0.734       0.803


Effects from OTHF to WIC

  Total              0.085       0.093       0.103       0.131       0.157       0.168       0.343
  Total indirect     0.021       0.025       0.025       0.031       0.037       0.044       0.052

  Specific indirect 1
    WIC
    MEDUC
    CIG0
    OTHF             0.018       0.024       0.024       0.029       0.036       0.041       0.046

  Specific indirect 2
    WIC
    MAGE
    CIG0
    OTHF             0.000       0.000       0.000       0.001       0.002       0.004       0.007

  Direct
    WIC
    OTHF             0.055       0.061       0.072       0.099       0.126       0.135       0.321


Effects from SOCDEP to WIC

  Total              0.330       0.824       1.102       1.312       1.411       1.412       1.437
  Total indirect    -0.820      -0.806      -0.803      -0.679      -0.515      -0.443      -0.314

  Specific indirect 1
    WIC
    MEDUC
    SOCDEP          -0.890      -0.884      -0.881      -0.758      -0.601      -0.477      -0.318

  Specific indirect 2
    WIC
    MAGE
    SOCDEP          -0.105      -0.076      -0.054      -0.031      -0.004       0.004       0.007

  Specific indirect 3
    WIC
    MEDUC
    CIG0
    SOCDEP           0.048       0.081       0.095       0.104       0.114       0.117       0.230

  Specific indirect 4
    WIC
    MAGE
    CIG0
    SOCDEP          -0.006      -0.001       0.001       0.004       0.008       0.011       0.028

  Direct
    WIC
    SOCDEP           0.683       1.252       1.615       1.991       2.217       2.220       2.246


Effects from CIG0 to WIC

  Total              0.105       0.107       0.110       0.123       0.134       0.140       0.203
  Total indirect     0.105       0.107       0.110       0.123       0.134       0.140       0.203

  Specific indirect 1
    WIC
    MEDUC
    CIG0             0.100       0.106       0.109       0.118       0.127       0.129       0.177

  Specific indirect 2
    WIC
    MAGE
    CIG0            -0.001      -0.001       0.000       0.005       0.009       0.017       0.029


Effects from MAGE to WIC

  Total             -0.008      -0.004       0.003       0.038       0.066       0.104       0.138
  Total indirect     0.000       0.000       0.000       0.000       0.000       0.000       0.000

  Direct
    WIC
    MAGE            -0.008      -0.004       0.003       0.038       0.066       0.104       0.138


Effects from FAGE to WIC

  Total              0.000       0.000       0.000       0.000       0.000       0.000       0.000
  Total indirect     0.000       0.000       0.000       0.000       0.000       0.000       0.000


Effects from MEDUC to WIC

  Total              0.166       0.251       0.299       0.369       0.429       0.431       0.434
  Total indirect     0.000       0.000       0.000       0.000       0.000       0.000       0.000

  Direct
    WIC
    MEDUC            0.166       0.251       0.299       0.369       0.429       0.431       0.434


Effects from FEDUC to WIC

  Total              0.000       0.000       0.000       0.000       0.000       0.000       0.000
  Total indirect     0.000       0.000       0.000       0.000       0.000       0.000       0.000


Effects from MHT to WIC

  Total              0.000       0.000       0.000       0.000       0.000       0.000       0.000
  Total indirect     0.000       0.000       0.000       0.000       0.000       0.000       0.000


Effects from BMI to WIC

  Total              0.000       0.000       0.000       0.000       0.000       0.000       0.000
  Total indirect     0.000       0.000       0.000       0.000       0.000       0.000       0.000


Effects from AFRAMM to PRECAREM

  Total              0.016       0.017       0.018       0.025       0.031       0.043       0.074
  Total indirect     0.016       0.017       0.018       0.025       0.031       0.043       0.074

  Specific indirect 1
    PRECAREM
    MEDUC
    AFRAMM          -0.002      -0.001      -0.001       0.006       0.008       0.009       0.009

  Specific indirect 2
    PRECAREM
    CIG0
    AFRAMM           0.011       0.012       0.012       0.017       0.040       0.052       0.081

  Specific indirect 3
    PRECAREM
    WIC
    AFRAMM          -0.019      -0.017      -0.015      -0.006      -0.001      -0.001       0.000

  Specific indirect 4
    PRECAREM
    MAGE
    AFRAMM           0.000       0.001       0.001       0.004       0.005       0.005       0.005

  Specific indirect 5
    PRECAREM
    BMI
    AFRAMM          -0.005      -0.005      -0.005      -0.004       0.000       0.006       0.028

  Specific indirect 6
    PRECAREM
    MEDUC
    CIG0
    AFRAMM          -0.004       0.001       0.002       0.004       0.005       0.005       0.006

  Specific indirect 7
    PRECAREM
    WIC
    MEDUC
    AFRAMM          -0.002      -0.001      -0.001       0.001       0.001       0.001       0.001

  Specific indirect 8
    PRECAREM
    WIC
    MAGE
    AFRAMM           0.000       0.000       0.000       0.000       0.000       0.000       0.000

  Specific indirect 9
    PRECAREM
    MAGE
    CIG0
    AFRAMM           0.001       0.001       0.001       0.001       0.002       0.002       0.003

  Specific indirect 10
    PRECAREM
    BMI
    MEDUC
    AFRAMM          -0.013      -0.003      -0.001       0.001       0.002       0.002       0.002

  Specific indirect 11
    PRECAREM
    BMI
    CIG0
    AFRAMM          -0.033      -0.014      -0.008      -0.002      -0.001      -0.001      -0.001

  Specific indirect 12
    PRECAREM
    BMI
    MAGE
    AFRAMM           0.000       0.001       0.001       0.001       0.001       0.001       0.001

  Specific indirect 13
    PRECAREM
    WIC
    MEDUC
    CIG0
    AFRAMM           0.000       0.000       0.000       0.000       0.002       0.003       0.003

  Specific indirect 14
    PRECAREM
    WIC
    MAGE
    CIG0
    AFRAMM           0.000       0.000       0.000       0.000       0.000       0.000       0.001

  Specific indirect 15
    PRECAREM
    BMI
    MEDUC
    CIG0
    AFRAMM           0.000       0.000       0.000       0.001       0.003       0.006       0.017

  Specific indirect 16
    PRECAREM
    BMI
    MAGE
    CIG0
    AFRAMM           0.000       0.000       0.000       0.000       0.001       0.002       0.003


Effects from MHISP to PRECAREM

  Total              0.034       0.035       0.035       0.043       0.053       0.072       0.104
  Total indirect     0.034       0.035       0.035       0.043       0.053       0.072       0.104

  Specific indirect 1
    PRECAREM
    MEDUC
    MHISP           -0.002      -0.001       0.000       0.015       0.018       0.019       0.020

  Specific indirect 2
    PRECAREM
    CIG0
    MHISP            0.016       0.017       0.017       0.023       0.058       0.076       0.112

  Specific indirect 3
    PRECAREM
    WIC
    MHISP           -0.020      -0.017      -0.015      -0.006      -0.001      -0.001       0.001

  Specific indirect 4
    PRECAREM
    MAGE
    MHISP           -0.002      -0.001       0.000       0.002       0.002       0.003       0.003

  Specific indirect 5
    PRECAREM
    BMI
    MHISP           -0.004      -0.004      -0.004      -0.003       0.004       0.012       0.037

  Specific indirect 6
    PRECAREM
    MEDUC
    CIG0
    MHISP           -0.005       0.002       0.003       0.005       0.006       0.007       0.009

  Specific indirect 7
    PRECAREM
    WIC
    MEDUC
    MHISP           -0.002       0.000       0.000       0.001       0.003       0.003       0.003

  Specific indirect 8
    PRECAREM
    WIC
    MAGE
    MHISP            0.000       0.000       0.000       0.000       0.000       0.000       0.000

  Specific indirect 9
    PRECAREM
    MAGE
    CIG0
    MHISP            0.001       0.002       0.002       0.002       0.002       0.003       0.004

  Specific indirect 10
    PRECAREM
    BMI
    MEDUC
    MHISP           -0.013      -0.001       0.001       0.003       0.004       0.004       0.004

  Specific indirect 11
    PRECAREM
    BMI
    CIG0
    MHISP           -0.046      -0.020      -0.011      -0.003      -0.001      -0.001      -0.001

  Specific indirect 12
    PRECAREM
    BMI
    MAGE
    MHISP           -0.002      -0.001       0.000       0.000       0.001       0.001       0.001

  Specific indirect 13
    PRECAREM
    WIC
    MEDUC
    CIG0
    MHISP            0.000       0.000       0.000       0.001       0.003       0.004       0.005

  Specific indirect 14
    PRECAREM
    WIC
    MAGE
    CIG0
    MHISP            0.000       0.000       0.000       0.000       0.000       0.000       0.001

  Specific indirect 15
    PRECAREM
    BMI
    MEDUC
    CIG0
    MHISP            0.000       0.001       0.001       0.001       0.005       0.009       0.023

  Specific indirect 16
    PRECAREM
    BMI
    MAGE
    CIG0
    MHISP            0.000       0.000       0.000       0.000       0.002       0.002       0.004


Effects from OTHM to PRECAREM

  Total              0.024       0.029       0.030       0.048       0.087       0.094       0.107
  Total indirect     0.024       0.029       0.030       0.048       0.087       0.094       0.107

  Specific indirect 1
    PRECAREM
    MEDUC
    OTHM            -0.037      -0.036      -0.035      -0.029      -0.009      -0.005       0.005

  Specific indirect 2
    PRECAREM
    CIG0
    OTHM             0.045       0.048       0.050       0.060       0.079       0.083       0.089

  Specific indirect 3
    PRECAREM
    WIC
    OTHM            -0.002       0.000       0.000       0.002       0.005       0.006       0.007

  Specific indirect 4
    PRECAREM
    MAGE
    OTHM            -0.014      -0.014      -0.014      -0.012      -0.007      -0.006      -0.004

  Specific indirect 5
    PRECAREM
    BMI
    OTHM             0.011       0.012       0.013       0.021       0.042       0.050       0.075

  Specific indirect 6
    PRECAREM
    MEDUC
    CIG0
    OTHM            -0.003       0.003       0.005       0.014       0.017       0.017       0.018

  Specific indirect 7
    PRECAREM
    WIC
    MEDUC
    OTHM            -0.010      -0.009      -0.008      -0.003      -0.001       0.000       0.000

  Specific indirect 8
    PRECAREM
    WIC
    MAGE
    OTHM            -0.001      -0.001       0.000       0.000       0.000       0.000       0.000

  Specific indirect 9
    PRECAREM
    MAGE
    CIG0
    OTHM             0.002       0.003       0.003       0.005       0.006       0.006       0.006

  Specific indirect 10
    PRECAREM
    BMI
    MEDUC
    OTHM            -0.030      -0.016      -0.013      -0.006      -0.004      -0.003      -0.003

  Specific indirect 11
    PRECAREM
    BMI
    CIG0
    OTHM            -0.035      -0.020      -0.016      -0.007      -0.004      -0.004      -0.004

  Specific indirect 12
    PRECAREM
    BMI
    MAGE
    OTHM            -0.007      -0.006      -0.005      -0.003      -0.002      -0.002      -0.001

  Specific indirect 13
    PRECAREM
    WIC
    MEDUC
    CIG0
    OTHM             0.000       0.000       0.000       0.001       0.004       0.005       0.006

  Specific indirect 14
    PRECAREM
    WIC
    MAGE
    CIG0
    OTHM             0.000       0.000       0.000       0.000       0.000       0.000       0.001

  Specific indirect 15
    PRECAREM
    BMI
    MEDUC
    CIG0
    OTHM             0.001       0.002       0.002       0.003       0.007       0.009       0.018

  Specific indirect 16
    PRECAREM
    BMI
    MAGE
    CIG0
    OTHM             0.001       0.001       0.001       0.001       0.002       0.002       0.003


Effects from AFRAMF to PRECAREM

  Total              0.042       0.043       0.044       0.048       0.053       0.055       0.084
  Total indirect     0.042       0.043       0.044       0.048       0.053       0.055       0.084

  Specific indirect 1
    PRECAREM
    CIG0
    AFRAMF           0.027       0.029       0.029       0.037       0.057       0.062       0.076

  Specific indirect 2
    PRECAREM
    WIC
    AFRAMF          -0.025      -0.021      -0.018      -0.006      -0.001       0.000       0.001

  Specific indirect 3
    PRECAREM
    PAYER
    FEDUC
    AFRAMF           0.004       0.005       0.005       0.005       0.006       0.009       0.021

  Specific indirect 4
    PRECAREM
    PAYER
    FAGE
    AFRAMF           0.001       0.001       0.001       0.001       0.002       0.002       0.005

  Specific indirect 5
    PRECAREM
    MEDUC
    CIG0
    AFRAMF          -0.004       0.002       0.003       0.008       0.010       0.010       0.011

  Specific indirect 6
    PRECAREM
    MAGE
    CIG0
    AFRAMF           0.001       0.002       0.002       0.003       0.003       0.004       0.004

  Specific indirect 7
    PRECAREM
    BMI
    CIG0
    AFRAMF          -0.030      -0.017      -0.012      -0.004      -0.002      -0.002      -0.002

  Specific indirect 8
    PRECAREM
    PAYER
    FEDUC
    FAGE
    AFRAMF           0.000       0.000       0.000       0.000       0.000       0.000       0.004

  Specific indirect 9
    PRECAREM
    WIC
    MEDUC
    CIG0
    AFRAMF           0.000       0.000       0.000       0.001       0.003       0.004       0.004

  Specific indirect 10
    PRECAREM
    WIC
    MAGE
    CIG0
    AFRAMF           0.000       0.000       0.000       0.000       0.000       0.000       0.001

  Specific indirect 11
    PRECAREM
    BMI
    MEDUC
    CIG0
    AFRAMF           0.001       0.001       0.001       0.002       0.005       0.007       0.015

  Specific indirect 12
    PRECAREM
    BMI
    MAGE
    CIG0
    AFRAMF           0.000       0.000       0.000       0.001       0.002       0.002       0.003


Effects from FHISP to PRECAREM

  Total              0.066       0.069       0.070       0.075       0.080       0.082       0.100
  Total indirect     0.066       0.069       0.070       0.075       0.080       0.082       0.100

  Specific indirect 1
    PRECAREM
    CIG0
    FHISP            0.041       0.043       0.043       0.054       0.077       0.084       0.091

  Specific indirect 2
    PRECAREM
    WIC
    FHISP           -0.028      -0.024      -0.020      -0.007      -0.001      -0.001       0.001

  Specific indirect 3
    PRECAREM
    PAYER
    FEDUC
    FHISP            0.009       0.010       0.010       0.011       0.012       0.017       0.033

  Specific indirect 4
    PRECAREM
    PAYER
    FAGE
    FHISP            0.002       0.002       0.002       0.002       0.002       0.003       0.006

  Specific indirect 5
    PRECAREM
    MEDUC
    CIG0
    FHISP           -0.003       0.003       0.005       0.012       0.015       0.015       0.016

  Specific indirect 6
    PRECAREM
    MAGE
    CIG0
    FHISP            0.002       0.003       0.003       0.004       0.005       0.005       0.005

  Specific indirect 7
    PRECAREM
    BMI
    CIG0
    FHISP           -0.032      -0.021      -0.017      -0.006      -0.004      -0.004      -0.003

  Specific indirect 8
    PRECAREM
    PAYER
    FEDUC
    FAGE
    FHISP            0.000       0.000       0.000       0.000       0.000       0.000       0.005

  Specific indirect 9
    PRECAREM
    WIC
    MEDUC
    CIG0
    FHISP            0.000       0.000       0.000       0.001       0.004       0.005       0.006

  Specific indirect 10
    PRECAREM
    WIC
    MAGE
    CIG0
    FHISP            0.000       0.000       0.000       0.000       0.000       0.000       0.001

  Specific indirect 11
    PRECAREM
    BMI
    MEDUC
    CIG0
    FHISP            0.001       0.001       0.001       0.003       0.007       0.009       0.016

  Specific indirect 12
    PRECAREM
    BMI
    MAGE
    CIG0
    FHISP            0.001       0.001       0.001       0.001       0.002       0.002       0.003


Effects from OTHF to PRECAREM

  Total             -0.050      -0.046      -0.042      -0.031      -0.026      -0.026      -0.025
  Total indirect    -0.050      -0.046      -0.042      -0.031      -0.026      -0.026      -0.025

  Specific indirect 1
    PRECAREM
    CIG0
    OTHF            -0.030      -0.025      -0.022      -0.014      -0.010      -0.010      -0.009

  Specific indirect 2
    PRECAREM
    WIC
    OTHF            -0.007      -0.004      -0.003      -0.001       0.000       0.000       0.000

  Specific indirect 3
    PRECAREM
    PAYER
    FEDUC
    OTHF            -0.024      -0.013      -0.010      -0.008      -0.008      -0.008      -0.008

  Specific indirect 4
    PRECAREM
    PAYER
    FAGE
    OTHF            -0.005      -0.003      -0.003      -0.003      -0.003      -0.003      -0.003

  Specific indirect 5
    PRECAREM
    MEDUC
    CIG0
    OTHF            -0.004      -0.004      -0.004      -0.003      -0.001      -0.001       0.001

  Specific indirect 6
    PRECAREM
    MAGE
    CIG0
    OTHF            -0.001      -0.001      -0.001      -0.001      -0.001      -0.001       0.000

  Specific indirect 7
    PRECAREM
    BMI
    CIG0
    OTHF             0.001       0.001       0.001       0.002       0.005       0.006       0.008

  Specific indirect 8
    PRECAREM
    PAYER
    FEDUC
    FAGE
    OTHF            -0.005       0.000       0.000       0.000       0.000       0.000       0.000

  Specific indirect 9
    PRECAREM
    WIC
    MEDUC
    CIG0
    OTHF            -0.002      -0.001      -0.001       0.000       0.000       0.000       0.000

  Specific indirect 10
    PRECAREM
    WIC
    MAGE
    CIG0
    OTHF             0.000       0.000       0.000       0.000       0.000       0.000       0.000

  Specific indirect 11
    PRECAREM
    BMI
    MEDUC
    CIG0
    OTHF            -0.004      -0.003      -0.002      -0.001       0.000       0.000       0.000

  Specific indirect 12
    PRECAREM
    BMI
    MAGE
    CIG0
    OTHF            -0.001      -0.001      -0.001       0.000       0.000       0.000       0.000


Effects from SOCDEP to PRECAREM

  Total              0.147       0.157       0.167       0.173       0.180       0.180       0.183
  Total indirect    -0.070       0.005       0.021       0.136       0.176       0.180       0.194

  Specific indirect 1
    PRECAREM
    PAYER
    SOCDEP          -0.011       0.054       0.079       0.085       0.092       0.093       0.094

  Specific indirect 2
    PRECAREM
    MEDUC
    SOCDEP          -0.013       0.010       0.022       0.084       0.106       0.107       0.111

  Specific indirect 3
    PRECAREM
    CIG0
    SOCDEP          -0.088      -0.069      -0.065      -0.050      -0.040      -0.039      -0.035

  Specific indirect 4
    PRECAREM
    WIC
    SOCDEP          -0.077      -0.066      -0.058      -0.023      -0.005      -0.003       0.003

  Specific indirect 5
    PRECAREM
    MAGE
    SOCDEP           0.007       0.012       0.016       0.029       0.034       0.035       0.036

  Specific indirect 6
    PRECAREM
    BMI
    SOCDEP          -0.092      -0.068      -0.063      -0.033      -0.023      -0.021      -0.018

  Specific indirect 7
    PRECAREM
    PAYER
    FEDUC
    SOCDEP           0.016       0.016       0.016       0.017       0.019       0.021       0.042

  Specific indirect 8
    PRECAREM
    PAYER
    FAGE
    SOCDEP           0.005       0.006       0.006       0.006       0.007       0.007       0.010

  Specific indirect 9
    PRECAREM
    MEDUC
    CIG0
    SOCDEP          -0.015      -0.014      -0.014      -0.011      -0.004      -0.002       0.005

  Specific indirect 10
    PRECAREM
    WIC
    MEDUC
    SOCDEP          -0.001       0.001       0.002       0.009       0.022       0.025       0.029

  Specific indirect 11
    PRECAREM
    WIC
    MAGE
    SOCDEP           0.000       0.000       0.000       0.000       0.001       0.002       0.002

  Specific indirect 12
    PRECAREM
    MAGE
    CIG0
    SOCDEP          -0.005      -0.005      -0.005      -0.004      -0.002      -0.002      -0.001

  Specific indirect 13
    PRECAREM
    BMI
    MEDUC
    SOCDEP           0.008       0.011       0.012       0.018       0.034       0.038       0.057

  Specific indirect 14
    PRECAREM
    BMI
    CIG0
    SOCDEP           0.003       0.004       0.004       0.006       0.013       0.015       0.036

  Specific indirect 15
    PRECAREM
    BMI
    MAGE
    SOCDEP           0.004       0.004       0.005       0.007       0.011       0.012       0.013

  Specific indirect 16
    PRECAREM
    PAYER
    FEDUC
    FAGE
    SOCDEP           0.001       0.001       0.001       0.001       0.001       0.001       0.008

  Specific indirect 17
    PRECAREM
    WIC
    MEDUC
    CIG0
    SOCDEP          -0.005      -0.004      -0.003      -0.001       0.000       0.000       0.000

  Specific indirect 18
    PRECAREM
    WIC
    MAGE
    CIG0
    SOCDEP          -0.001       0.000       0.000       0.000       0.000       0.000       0.000

  Specific indirect 19
    PRECAREM
    BMI
    MEDUC
    CIG0
    SOCDEP          -0.018      -0.006      -0.006      -0.002      -0.001      -0.001      -0.001

  Specific indirect 20
    PRECAREM
    BMI
    MAGE
    CIG0
    SOCDEP          -0.003      -0.002      -0.002      -0.001      -0.001      -0.001       0.000

  Direct
    PRECAREM
    SOCDEP          -0.023      -0.010      -0.005       0.037       0.144       0.162       0.204


Effects from CIG0 to PRECAREM

  Total             -0.088      -0.085      -0.082      -0.072      -0.065      -0.065      -0.062
  Total indirect    -0.020      -0.020      -0.020      -0.016      -0.005      -0.001       0.012

  Specific indirect 1
    PRECAREM
    MEDUC
    CIG0            -0.017      -0.016      -0.016      -0.013      -0.005      -0.003       0.003

  Specific indirect 2
    PRECAREM
    MAGE
    CIG0            -0.006      -0.005      -0.005      -0.005      -0.003      -0.003      -0.002

  Specific indirect 3
    PRECAREM
    BMI
    CIG0             0.003       0.004       0.004       0.007       0.015       0.021       0.036

  Specific indirect 4
    PRECAREM
    WIC
    MEDUC
    CIG0            -0.006      -0.005      -0.004      -0.001       0.000       0.000       0.000

  Specific indirect 5
    PRECAREM
    WIC
    MAGE
    CIG0            -0.001       0.000       0.000       0.000       0.000       0.000       0.000

  Specific indirect 6
    PRECAREM
    BMI
    MEDUC
    CIG0            -0.018      -0.009      -0.007      -0.003      -0.002      -0.001      -0.001

  Specific indirect 7
    PRECAREM
    BMI
    MAGE
    CIG0            -0.003      -0.002      -0.002      -0.001      -0.001      -0.001      -0.001

  Direct
    PRECAREM
    CIG0            -0.090      -0.081      -0.077      -0.056      -0.047      -0.046      -0.043


Effects from MAGE to PRECAREM

  Total             -0.050      -0.049      -0.048      -0.043      -0.036      -0.034      -0.027
  Total indirect    -0.020      -0.018      -0.016      -0.008      -0.005      -0.005      -0.005

  Specific indirect 1
    PRECAREM
    WIC
    MAGE            -0.003      -0.002      -0.001       0.000       0.000       0.000       0.000

  Specific indirect 2
    PRECAREM
    BMI
    MAGE            -0.017      -0.016      -0.015      -0.008      -0.005      -0.005      -0.005

  Direct
    PRECAREM
    MAGE            -0.043      -0.042      -0.041      -0.035      -0.021      -0.017      -0.010


Effects from FAGE to PRECAREM

  Total             -0.030      -0.012      -0.012      -0.011      -0.010      -0.010      -0.009
  Total indirect    -0.030      -0.012      -0.012      -0.011      -0.010      -0.010      -0.009

  Specific indirect 1
    PRECAREM
    PAYER
    FAGE            -0.016      -0.011      -0.010      -0.010      -0.009      -0.009      -0.008

  Specific indirect 2
    PRECAREM
    PAYER
    FEDUC
    FAGE            -0.014      -0.001      -0.001      -0.001      -0.001      -0.001      -0.001


Effects from MEDUC to PRECAREM

  Total             -0.062      -0.061      -0.060      -0.054      -0.039      -0.033      -0.023
  Total indirect    -0.032      -0.029      -0.027      -0.013      -0.007      -0.007      -0.005

  Specific indirect 1
    PRECAREM
    WIC
    MEDUC           -0.014      -0.012      -0.011      -0.004      -0.001      -0.001       0.000

  Specific indirect 2
    PRECAREM
    BMI
    MEDUC           -0.024      -0.019      -0.017      -0.009      -0.006      -0.006      -0.005

  Direct
    PRECAREM
    MEDUC           -0.054      -0.052      -0.052      -0.041      -0.011      -0.006       0.003


Effects from FEDUC to PRECAREM

  Total             -0.048      -0.024      -0.019      -0.017      -0.016      -0.016      -0.015
  Total indirect    -0.048      -0.024      -0.019      -0.017      -0.016      -0.016      -0.015

  Specific indirect 1
    PRECAREM
    PAYER
    FEDUC           -0.048      -0.024      -0.019      -0.017      -0.016      -0.016      -0.015


Effects from MHT to PRECAREM

  Total              0.000       0.000       0.000       0.000       0.000       0.000       0.000
  Total indirect     0.000       0.000       0.000       0.000       0.000       0.000       0.000


Effects from BMI to PRECAREM

  Total             -0.058      -0.052      -0.048      -0.025      -0.017      -0.017      -0.015
  Total indirect     0.000       0.000       0.000       0.000       0.000       0.000       0.000

  Direct
    PRECAREM
    BMI             -0.058      -0.052      -0.048      -0.025      -0.017      -0.017      -0.015


Effects from AFRAMM to PRGBP

  Total             -0.163      -0.067       0.009       0.057       0.091       0.095       0.327
  Total indirect    -0.322      -0.314      -0.307      -0.207      -0.017       0.201       0.632

  Specific indirect 1
    PRGBP
    MEDUC
    AFRAMM          -0.094      -0.092      -0.088      -0.057       0.039       0.137       0.680

  Specific indirect 2
    PRGBP
    CIG0
    AFRAMM           0.053       0.053       0.055       0.108       0.354       0.730       1.352

  Specific indirect 3
    PRGBP
    WIC
    AFRAMM          -0.510      -0.366      -0.273      -0.208      -0.155      -0.147      -0.145

  Specific indirect 4
    PRGBP
    MAGE
    AFRAMM          -0.043      -0.040      -0.038      -0.028      -0.021      -0.018       0.001

  Specific indirect 5
    PRGBP
    MHT
    AFRAMM          -0.010      -0.005      -0.003      -0.002      -0.001      -0.001      -0.001

  Specific indirect 6
    PRGBP
    BMI
    AFRAMM          -0.040      -0.040      -0.037      -0.015       0.002       0.057       0.286

  Specific indirect 7
    PRGBP
    MEDUC
    CIG0
    AFRAMM          -0.832      -0.299      -0.132      -0.043      -0.023      -0.022      -0.022

  Specific indirect 8
    PRGBP
    WIC
    MEDUC
    AFRAMM          -0.095      -0.031      -0.011       0.020       0.030       0.030       0.032

  Specific indirect 9
    PRGBP
    WIC
    MAGE
    AFRAMM          -0.001       0.000       0.000       0.002       0.003       0.004       0.008

  Specific indirect 10
    PRGBP
    MAGE
    CIG0
    AFRAMM          -0.083      -0.042      -0.024      -0.011      -0.006      -0.006      -0.006

  Specific indirect 11
    PRGBP
    BMI
    MEDUC
    AFRAMM          -0.134      -0.026      -0.006       0.004       0.011       0.012       0.012

  Specific indirect 12
    PRGBP
    BMI
    CIG0
    AFRAMM          -0.355      -0.128      -0.046      -0.010       0.000       0.001       0.001

  Specific indirect 13
    PRGBP
    BMI
    MAGE
    AFRAMM          -0.001       0.000       0.001       0.004       0.008       0.009       0.013

  Specific indirect 14
    PRGBP
    WIC
    MEDUC
    CIG0
    AFRAMM           0.009       0.009       0.009       0.015       0.039       0.070       0.111

  Specific indirect 15
    PRGBP
    WIC
    MAGE
    CIG0
    AFRAMM           0.000       0.000       0.000       0.001       0.002       0.009       0.020

  Specific indirect 16
    PRGBP
    BMI
    MEDUC
    CIG0
    AFRAMM           0.000       0.000       0.000       0.004       0.020       0.056       0.177

  Specific indirect 17
    PRGBP
    BMI
    MAGE
    CIG0
    AFRAMM           0.000       0.000       0.000       0.002       0.006       0.014       0.032

  Direct
    PRGBP
    AFRAMM          -0.545      -0.250       0.032       0.266       0.377       0.382       0.386


Effects from MHISP to PRGBP

  Total             -0.541      -0.385      -0.252      -0.157      -0.127      -0.126      -0.061
  Total indirect    -0.354      -0.347      -0.345      -0.237       0.032       0.343       0.707

  Specific indirect 1
    PRGBP
    MEDUC
    MHISP           -0.222      -0.216      -0.209      -0.144      -0.057       0.035       0.648

  Specific indirect 2
    PRGBP
    CIG0
    MHISP            0.072       0.073       0.073       0.145       0.507       1.067       1.868

  Specific indirect 3
    PRGBP
    WIC
    MHISP           -0.613      -0.411      -0.274      -0.209      -0.155      -0.148      -0.147

  Specific indirect 4
    PRGBP
    MAGE
    MHISP           -0.020      -0.020      -0.019      -0.013       0.005       0.014       0.052

  Specific indirect 5
    PRGBP
    MHT
    MHISP           -0.059      -0.033      -0.025      -0.018      -0.013      -0.012      -0.012

  Specific indirect 6
    PRGBP
    BMI
    MHISP           -0.032      -0.031      -0.030      -0.011       0.022       0.112       0.382

  Specific indirect 7
    PRGBP
    MEDUC
    CIG0
    MHISP           -1.168      -0.435      -0.192      -0.058      -0.031      -0.030      -0.030

  Specific indirect 8
    PRGBP
    WIC
    MEDUC
    MHISP           -0.088      -0.008       0.016       0.050       0.069       0.070       0.072

  Specific indirect 9
    PRGBP
    WIC
    MAGE
    MHISP           -0.011      -0.003       0.000       0.001       0.001       0.002       0.002

  Specific indirect 10
    PRGBP
    MAGE
    CIG0
    MHISP           -0.117      -0.061      -0.035      -0.015      -0.008      -0.008      -0.008

  Specific indirect 11
    PRGBP
    BMI
    MEDUC
    MHISP           -0.127      -0.007       0.001       0.012       0.026       0.030       0.032

  Specific indirect 12
    PRGBP
    BMI
    CIG0
    MHISP           -0.491      -0.188      -0.067      -0.013       0.001       0.001       0.001

  Specific indirect 13
    PRGBP
    BMI
    MAGE
    MHISP           -0.017      -0.004      -0.001       0.001       0.004       0.004       0.004

  Specific indirect 14
    PRGBP
    WIC
    MEDUC
    CIG0
    MHISP            0.012       0.012       0.013       0.019       0.056       0.103       0.159

  Specific indirect 15
    PRGBP
    WIC
    MAGE
    CIG0
    MHISP           -0.001      -0.001       0.000       0.001       0.002       0.014       0.028

  Specific indirect 16
    PRGBP
    BMI
    MEDUC
    CIG0
    MHISP           -0.001      -0.001       0.000       0.005       0.029       0.082       0.245

  Specific indirect 17
    PRGBP
    BMI
    MAGE
    CIG0
    MHISP            0.000       0.000       0.000       0.002       0.009       0.021       0.045

  Direct
    PRGBP
    MHISP           -1.042      -0.725      -0.291       0.084       0.182       0.190       0.190


Effects from OTHM to PRGBP

  Total             -0.560      -0.377      -0.249      -0.185      -0.148      -0.143      -0.142
  Total indirect     0.328       0.337       0.350       0.645       1.090       1.548       2.208

  Specific indirect 1
    PRGBP
    MEDUC
    OTHM             0.183       0.184       0.193       0.316       0.503       0.801       1.511

  Specific indirect 2
    PRGBP
    CIG0
    OTHM             0.197       0.202       0.207       0.383       0.710       1.053       1.461

  Specific indirect 3
    PRGBP
    WIC
    OTHM            -0.076       0.006       0.053       0.076       0.109       0.115       0.117

  Specific indirect 4
    PRGBP
    MAGE
    OTHM             0.055       0.055       0.060       0.091       0.122       0.141       0.191

  Specific indirect 5
    PRGBP
    MHT
    OTHM            -0.064      -0.036      -0.028      -0.021      -0.015      -0.014      -0.013

  Specific indirect 6
    PRGBP
    BMI
    OTHM            -0.009      -0.006      -0.001       0.100       0.250       0.449       0.822

  Specific indirect 7
    PRGBP
    MEDUC
    CIG0
    OTHM            -0.876      -0.438      -0.268      -0.153      -0.088      -0.085      -0.082

  Specific indirect 8
    PRGBP
    WIC
    MEDUC
    OTHM            -0.234      -0.176      -0.146      -0.105      -0.076      -0.074      -0.072

  Specific indirect 9
    PRGBP
    WIC
    MAGE
    OTHM            -0.047      -0.030      -0.009      -0.005       0.001       0.002       0.002

  Specific indirect 10
    PRGBP
    MAGE
    CIG0
    OTHM            -0.089      -0.061      -0.053      -0.039      -0.025      -0.022      -0.022

  Specific indirect 11
    PRGBP
    BMI
    MEDUC
    OTHM            -0.319      -0.149      -0.077      -0.029       0.001       0.002       0.003

  Specific indirect 12
    PRGBP
    BMI
    CIG0
    OTHM            -0.375      -0.185      -0.094      -0.035       0.001       0.002       0.003

  Specific indirect 13
    PRGBP
    BMI
    MAGE
    OTHM            -0.076      -0.048      -0.031      -0.013      -0.001       0.000       0.001

  Specific indirect 14
    PRGBP
    WIC
    MEDUC
    CIG0
    OTHM             0.033       0.034       0.034       0.051       0.077       0.098       0.132

  Specific indirect 15
    PRGBP
    WIC
    MAGE
    CIG0
    OTHM            -0.001      -0.001       0.000       0.002       0.004       0.013       0.022

  Specific indirect 16
    PRGBP
    BMI
    MEDUC
    CIG0
    OTHM            -0.001      -0.001       0.000       0.014       0.041       0.081       0.186

  Specific indirect 17
    PRGBP
    BMI
    MAGE
    CIG0
    OTHM             0.000       0.000       0.000       0.005       0.013       0.021       0.035

  Direct
    PRGBP
    OTHM            -2.763      -1.920      -1.332      -0.828      -0.522      -0.498      -0.497


Effects from AFRAMF to PRGBP

  Total             -0.608      -0.207      -0.125      -0.064      -0.031      -0.029      -0.021
  Total indirect    -0.414      -0.093      -0.076      -0.049       0.006       0.061       0.063

  Specific indirect 1
    PRGBP
    CIG0
    AFRAMF           0.116       0.119       0.121       0.235       0.532       0.873       1.211

  Specific indirect 2
    PRGBP
    WIC
    AFRAMF          -0.746      -0.532      -0.330      -0.197      -0.134      -0.130      -0.130

  Specific indirect 3
    PRGBP
    FAGE
    AFRAMF          -0.033      -0.008       0.001       0.004       0.007       0.007       0.007

  Specific indirect 4
    PRGBP
    PAYER
    FEDUC
    AFRAMF          -0.029       0.001       0.001       0.002       0.005       0.007       0.009

  Specific indirect 5
    PRGBP
    PAYER
    FAGE
    AFRAMF          -0.008       0.000       0.000       0.001       0.001       0.002       0.002

  Specific indirect 6
    PRGBP
    MEDUC
    CIG0
    AFRAMF          -0.796      -0.366      -0.196      -0.094      -0.051      -0.049      -0.049

  Specific indirect 7
    PRGBP
    MAGE
    CIG0
    AFRAMF          -0.088      -0.051      -0.036      -0.024      -0.014      -0.013      -0.013

  Specific indirect 8
    PRGBP
    BMI
    CIG0
    AFRAMF          -0.315      -0.157      -0.070      -0.021       0.001       0.002       0.002

  Specific indirect 9
    PRGBP
    PAYER
    FEDUC
    FAGE
    AFRAMF          -0.006       0.000       0.000       0.000       0.000       0.000       0.000

  Specific indirect 10
    PRGBP
    WIC
    MEDUC
    CIG0
    AFRAMF           0.019       0.020       0.020       0.031       0.057       0.079       0.122

  Specific indirect 11
    PRGBP
    WIC
    MAGE
    CIG0
    AFRAMF          -0.001      -0.001       0.000       0.001       0.003       0.011       0.021

  Specific indirect 12
    PRGBP
    BMI
    MEDUC
    CIG0
    AFRAMF          -0.001      -0.001       0.000       0.009       0.030       0.068       0.158

  Specific indirect 13
    PRGBP
    BMI
    MAGE
    CIG0
    AFRAMF           0.000       0.000       0.000       0.003       0.009       0.017       0.028

  Direct
    PRGBP
    AFRAMF          -0.295      -0.172      -0.100      -0.015       0.030       0.035       0.116


Effects from FHISP to PRGBP

  Total             -0.469      -0.117      -0.072      -0.033      -0.009      -0.007       0.000
  Total indirect    -0.378      -0.051      -0.046      -0.016       0.084       0.156       0.164

  Specific indirect 1
    PRGBP
    CIG0
    FHISP            0.180       0.182       0.181       0.342       0.746       1.069       1.360

  Specific indirect 2
    PRGBP
    WIC
    FHISP           -0.737      -0.552      -0.383      -0.231      -0.156      -0.155      -0.152

  Specific indirect 3
    PRGBP
    FAGE
    FHISP           -0.038      -0.011       0.002       0.006       0.010       0.010       0.010

  Specific indirect 4
    PRGBP
    PAYER
    FEDUC
    FHISP           -0.047       0.002       0.003       0.005       0.009       0.014       0.017

  Specific indirect 5
    PRGBP
    PAYER
    FAGE
    FHISP           -0.009       0.000       0.000       0.001       0.002       0.002       0.003

  Specific indirect 6
    PRGBP
    MEDUC
    CIG0
    FHISP           -0.825      -0.451      -0.279      -0.136      -0.077      -0.074      -0.073

  Specific indirect 7
    PRGBP
    MAGE
    CIG0
    FHISP           -0.090      -0.062      -0.051      -0.035      -0.021      -0.020      -0.019

  Specific indirect 8
    PRGBP
    BMI
    CIG0
    FHISP           -0.337      -0.194      -0.099      -0.031       0.001       0.002       0.003

  Specific indirect 9
    PRGBP
    PAYER
    FEDUC
    FAGE
    FHISP           -0.007       0.000       0.000       0.000       0.000       0.000       0.000

  Specific indirect 10
    PRGBP
    WIC
    MEDUC
    CIG0
    FHISP            0.029       0.031       0.031       0.046       0.079       0.097       0.132

  Specific indirect 11
    PRGBP
    WIC
    MAGE
    CIG0
    FHISP           -0.001      -0.001       0.000       0.002       0.004       0.013       0.022

  Specific indirect 12
    PRGBP
    BMI
    MEDUC
    CIG0
    FHISP           -0.001      -0.001       0.000       0.013       0.042       0.085       0.168

  Specific indirect 13
    PRGBP
    BMI
    MAGE
    CIG0
    FHISP            0.000       0.000       0.000       0.005       0.013       0.021       0.031

  Direct
    PRGBP
    FHISP           -0.294      -0.210      -0.135      -0.017       0.024       0.028       0.113


Effects from OTHF to PRGBP

  Total             -0.482      -0.367      -0.265      -0.205      -0.165      -0.160      -0.153
  Total indirect    -0.316      -0.265      -0.195      -0.110      -0.068      -0.069      -0.067

  Specific indirect 1
    PRGBP
    CIG0
    OTHF            -0.436      -0.320      -0.200      -0.089      -0.043      -0.044      -0.042

  Specific indirect 2
    PRGBP
    WIC
    OTHF            -0.245      -0.089      -0.060      -0.040      -0.025      -0.022      -0.021

  Specific indirect 3
    PRGBP
    FAGE
    OTHF            -0.015      -0.015      -0.014      -0.010      -0.002       0.014       0.043

  Specific indirect 4
    PRGBP
    PAYER
    FEDUC
    OTHF            -0.013      -0.011      -0.007      -0.004      -0.002      -0.002       0.033

  Specific indirect 5
    PRGBP
    PAYER
    FAGE
    OTHF            -0.004      -0.003      -0.002      -0.001      -0.001      -0.001       0.008

  Specific indirect 6
    PRGBP
    MEDUC
    CIG0
    OTHF             0.016       0.018       0.018       0.036       0.079       0.137       0.198

  Specific indirect 7
    PRGBP
    MAGE
    CIG0
    OTHF             0.005       0.005       0.005       0.009       0.014       0.019       0.023

  Specific indirect 8
    PRGBP
    BMI
    CIG0
    OTHF            -0.001      -0.001       0.000       0.008       0.027       0.057       0.092

  Specific indirect 9
    PRGBP
    PAYER
    FEDUC
    FAGE
    OTHF            -0.001       0.000       0.000       0.000       0.000       0.000       0.006

  Specific indirect 10
    PRGBP
    WIC
    MEDUC
    CIG0
    OTHF            -0.040      -0.029      -0.021      -0.012      -0.007      -0.007      -0.007

  Specific indirect 11
    PRGBP
    WIC
    MAGE
    CIG0
    OTHF            -0.006      -0.003      -0.001       0.000       0.000       0.000       0.000

  Specific indirect 12
    PRGBP
    BMI
    MEDUC
    CIG0
    OTHF            -0.041      -0.026      -0.012      -0.003       0.000       0.000       0.002

  Specific indirect 13
    PRGBP
    BMI
    MAGE
    CIG0
    OTHF            -0.009      -0.006      -0.004      -0.001       0.000       0.000       0.000

  Direct
    PRGBP
    OTHF            -0.191      -0.137      -0.127      -0.095      -0.059      -0.048      -0.026


Effects from SOCDEP to PRGBP

  Total             -0.753       0.002       0.123       0.157       0.205       0.220       0.229
  Total indirect    -4.351      -3.210      -2.671      -1.814      -1.179      -1.127      -1.081

  Specific indirect 1
    PRGBP
    PAYER
    SOCDEP          -0.031       0.016       0.023       0.038       0.061       0.078       0.090

  Specific indirect 2
    PRGBP
    MEDUC
    SOCDEP          -2.924      -1.765      -1.371      -0.926      -0.603      -0.575      -0.557

  Specific indirect 3
    PRGBP
    CIG0
    SOCDEP          -1.341      -0.749      -0.599      -0.321      -0.172      -0.170      -0.157

  Specific indirect 4
    PRGBP
    WIC
    SOCDEP          -1.378      -1.110      -1.037      -0.805      -0.617      -0.589      -0.413

  Specific indirect 5
    PRGBP
    FAGE
    SOCDEP          -0.079      -0.024       0.005       0.020       0.030       0.032       0.032

  Specific indirect 6
    PRGBP
    MAGE
    SOCDEP          -0.364      -0.305      -0.291      -0.225      -0.158      -0.149      -0.136

  Specific indirect 7
    PRGBP
    MHT
    SOCDEP          -0.017      -0.009      -0.007      -0.005      -0.004      -0.003      -0.003

  Specific indirect 8
    PRGBP
    BMI
    SOCDEP          -1.000      -0.600      -0.392      -0.160      -0.003       0.008       0.015

  Specific indirect 9
    PRGBP
    PAYER
    FEDUC
    SOCDEP          -0.055       0.004       0.004       0.008       0.014       0.019       0.028

  Specific indirect 10
    PRGBP
    PAYER
    FAGE
    SOCDEP          -0.014       0.001       0.002       0.003       0.005       0.006       0.008

  Specific indirect 11
    PRGBP
    MEDUC
    CIG0
    SOCDEP           0.068       0.070       0.072       0.128       0.224       0.309       0.968

  Specific indirect 12
    PRGBP
    WIC
    MEDUC
    SOCDEP           0.217       0.234       0.238       0.308       0.393       0.417       0.499

  Specific indirect 13
    PRGBP
    WIC
    MAGE
    SOCDEP          -0.005      -0.004      -0.001       0.012       0.023       0.057       0.092

  Specific indirect 14
    PRGBP
    MAGE
    CIG0
    SOCDEP           0.017       0.020       0.021       0.032       0.043       0.045       0.117

  Specific indirect 15
    PRGBP
    BMI
    MEDUC
    SOCDEP          -0.008      -0.003       0.000       0.086       0.213       0.339       0.613

  Specific indirect 16
    PRGBP
    BMI
    CIG0
    SOCDEP          -0.011      -0.001      -0.001       0.029       0.081       0.138       0.313

  Specific indirect 17
    PRGBP
    BMI
    MAGE
    SOCDEP          -0.003      -0.001       0.002       0.032       0.074       0.101       0.146

  Specific indirect 18
    PRGBP
    PAYER
    FEDUC
    FAGE
    SOCDEP          -0.012       0.000       0.000       0.000       0.001       0.001       0.001

  Specific indirect 19
    PRGBP
    WIC
    MEDUC
    CIG0
    SOCDEP          -0.161      -0.070      -0.062      -0.043      -0.030      -0.029      -0.027

  Specific indirect 20
    PRGBP
    WIC
    MAGE
    CIG0
    SOCDEP          -0.020      -0.009      -0.003      -0.002       0.000       0.001       0.002

  Specific indirect 21
    PRGBP
    BMI
    MEDUC
    CIG0
    SOCDEP          -0.156      -0.061      -0.035      -0.012       0.000       0.001       0.005

  Specific indirect 22
    PRGBP
    BMI
    MAGE
    CIG0
    SOCDEP          -0.026      -0.016      -0.011      -0.005       0.000       0.000       0.000

  Direct
    PRGBP
    SOCDEP           1.217       1.275       1.317       1.976       2.813       3.188       4.000


Effects from CIG0 to PRGBP

  Total             -0.705      -0.546      -0.392      -0.214      -0.126      -0.125      -0.125
  Total indirect     0.065       0.066       0.069       0.144       0.269       0.473       1.027

  Specific indirect 1
    PRGBP
    MEDUC
    CIG0             0.079       0.079       0.083       0.143       0.259       0.444       0.918

  Specific indirect 2
    PRGBP
    MAGE
    CIG0             0.021       0.022       0.023       0.036       0.050       0.063       0.093

  Specific indirect 3
    PRGBP
    BMI
    CIG0            -0.003      -0.002      -0.001       0.032       0.092       0.190       0.392

  Specific indirect 4
    PRGBP
    WIC
    MEDUC
    CIG0            -0.136      -0.101      -0.075      -0.048      -0.033      -0.032      -0.031

  Specific indirect 5
    PRGBP
    WIC
    MAGE
    CIG0            -0.022      -0.014      -0.004      -0.002       0.000       0.001       0.001

  Specific indirect 6
    PRGBP
    BMI
    MEDUC
    CIG0            -0.194      -0.083      -0.039      -0.013       0.000       0.001       0.001

  Specific indirect 7
    PRGBP
    BMI
    MAGE
    CIG0            -0.036      -0.021      -0.012      -0.005       0.000       0.000       0.000

  Direct
    PRGBP
    CIG0            -1.542      -1.073      -0.691      -0.358      -0.197      -0.194      -0.191


Effects from MAGE to PRGBP

  Total              0.129       0.156       0.164       0.211       0.265       0.279       0.291
  Total indirect    -0.304      -0.198      -0.110      -0.053      -0.014      -0.013      -0.012

  Specific indirect 1
    PRGBP
    WIC
    MAGE            -0.119      -0.077      -0.027      -0.015       0.002       0.005       0.006

  Specific indirect 2
    PRGBP
    BMI
    MAGE            -0.192      -0.131      -0.090      -0.038      -0.002       0.001       0.002

  Direct
    PRGBP
    MAGE             0.171       0.178       0.191       0.274       0.363       0.386       0.456


Effects from FAGE to PRGBP

  Total             -0.053      -0.052      -0.051      -0.036      -0.017       0.051       0.144
  Total indirect    -0.014      -0.011      -0.008      -0.005      -0.003      -0.002       0.046

  Specific indirect 1
    PRGBP
    PAYER
    FAGE            -0.012      -0.010      -0.007      -0.004      -0.002      -0.002       0.026

  Specific indirect 2
    PRGBP
    PAYER
    FEDUC
    FAGE            -0.002      -0.001      -0.001      -0.001       0.000       0.000       0.020

  Direct
    PRGBP
    FAGE            -0.049      -0.048      -0.046      -0.031      -0.008       0.041       0.132


Effects from MEDUC to PRGBP

  Total              0.163       0.165       0.169       0.258       0.371       0.508       0.792
  Total indirect    -0.470      -0.360      -0.299      -0.193      -0.120      -0.110      -0.109

  Specific indirect 1
    PRGBP
    WIC
    MEDUC           -0.244      -0.204      -0.191      -0.150      -0.116      -0.113      -0.107

  Specific indirect 2
    PRGBP
    BMI
    MEDUC           -0.273      -0.165      -0.104      -0.042      -0.002       0.001       0.002

  Direct
    PRGBP
    MEDUC            0.276       0.283       0.294       0.451       0.669       0.878       1.232


Effects from FEDUC to PRGBP

  Total             -0.026      -0.020      -0.014      -0.008      -0.004      -0.004       0.067
  Total indirect    -0.026      -0.020      -0.014      -0.008      -0.004      -0.004       0.067

  Specific indirect 1
    PRGBP
    PAYER
    FEDUC           -0.026      -0.020      -0.014      -0.008      -0.004      -0.004       0.067


Effects from MHT to PRGBP

  Total              0.031       0.032       0.035       0.048       0.065       0.085       0.149
  Total indirect     0.000       0.000       0.000       0.000       0.000       0.000       0.000

  Direct
    PRGBP
    MHT              0.031       0.032       0.035       0.048       0.065       0.085       0.149


Effects from BMI to PRGBP

  Total             -0.682      -0.450      -0.295      -0.122      -0.005       0.005       0.007
  Total indirect     0.000       0.000       0.000       0.000       0.000       0.000       0.000

  Direct
    PRGBP
    BMI             -0.682      -0.450      -0.295      -0.122      -0.005       0.005       0.007


Effects from PAYER to PRGBP

  Total             -0.141      -0.123      -0.090      -0.052      -0.029      -0.023       0.129
  Total indirect     0.000       0.000       0.000       0.000       0.000       0.000       0.000

  Direct
    PRGBP
    PAYER           -0.141      -0.123      -0.090      -0.052      -0.029      -0.023       0.129


Effects from WIC to PRGBP

  Total             -0.967      -0.768      -0.611      -0.411      -0.276      -0.271      -0.270
  Total indirect     0.000       0.000       0.000       0.000       0.000       0.000       0.000

  Direct
    PRGBP
    WIC             -0.967      -0.768      -0.611      -0.411      -0.276      -0.271      -0.270


Effects from PRECAREM to PRGBP

  Total              0.000       0.000       0.000       0.000       0.000       0.000       0.000
  Total indirect     0.000       0.000       0.000       0.000       0.000       0.000       0.000


Effects from AFRAMM to PRGDM

  Total             -0.115      -0.065      -0.057      -0.031      -0.003       0.002       0.014
  Total indirect    -0.051      -0.030      -0.027      -0.009       0.015       0.021       0.033

  Specific indirect 1
    PRGDM
    MEDUC
    AFRAMM          -0.032      -0.004      -0.004       0.001       0.007       0.009       0.013

  Specific indirect 2
    PRGDM
    CIG0
    AFRAMM          -0.041      -0.029      -0.025      -0.014      -0.004      -0.001       0.019

  Specific indirect 3
    PRGDM
    WIC
    AFRAMM          -0.019      -0.014      -0.013       0.002       0.019       0.025       0.031

  Specific indirect 4
    PRGDM
    MAGE
    AFRAMM          -0.023      -0.022      -0.021      -0.018      -0.010      -0.009       0.000

  Specific indirect 5
    PRGDM
    MHT
    AFRAMM           0.004       0.004       0.004       0.005       0.006       0.006       0.009

  Specific indirect 6
    PRGDM
    BMI
    AFRAMM          -0.117      -0.023       0.000       0.032       0.044       0.044       0.046

  Specific indirect 7
    PRGDM
    MEDUC
    CIG0
    AFRAMM          -0.013      -0.004      -0.003       0.001       0.005       0.007       0.038

  Specific indirect 8
    PRGDM
    WIC
    MEDUC
    AFRAMM          -0.004      -0.003      -0.002       0.000       0.001       0.001       0.002

  Specific indirect 9
    PRGDM
    WIC
    MAGE
    AFRAMM           0.000       0.000       0.000       0.000       0.000       0.000       0.000

  Specific indirect 10
    PRGDM
    MAGE
    CIG0
    AFRAMM          -0.028      -0.017      -0.012      -0.007      -0.005      -0.005      -0.004

  Specific indirect 11
    PRGDM
    BMI
    MEDUC
    AFRAMM          -0.015      -0.014      -0.014      -0.010       0.004       0.011       0.055

  Specific indirect 12
    PRGDM
    BMI
    CIG0
    AFRAMM           0.011       0.012       0.012       0.017       0.033       0.054       0.129

  Specific indirect 13
    PRGDM
    BMI
    MAGE
    AFRAMM          -0.010      -0.009      -0.009      -0.007      -0.004      -0.003       0.000

  Specific indirect 14
    PRGDM
    WIC
    MEDUC
    CIG0
    AFRAMM          -0.003      -0.002      -0.002       0.000       0.001       0.002       0.003

  Specific indirect 15
    PRGDM
    WIC
    MAGE
    CIG0
    AFRAMM           0.000       0.000       0.000       0.000       0.000       0.000       0.001

  Specific indirect 16
    PRGDM
    BMI
    MEDUC
    CIG0
    AFRAMM          -0.066      -0.023      -0.014      -0.007      -0.005      -0.005      -0.004

  Specific indirect 17
    PRGDM
    BMI
    MAGE
    CIG0
    AFRAMM          -0.011      -0.006      -0.004      -0.003      -0.002      -0.002      -0.002

  Direct
    PRGDM
    AFRAMM          -0.078      -0.062      -0.056      -0.024       0.006       0.013       0.023


Effects from MHISP to PRGDM

  Total             -0.040       0.010       0.016       0.033       0.050       0.055       0.061
  Total indirect    -0.015      -0.005      -0.003       0.017       0.041       0.047       0.057

  Specific indirect 1
    PRGDM
    MEDUC
    MHISP           -0.028      -0.010      -0.009       0.002       0.016       0.021       0.029

  Specific indirect 2
    PRGDM
    CIG0
    MHISP           -0.058      -0.039      -0.034      -0.019      -0.006      -0.001       0.032

  Specific indirect 3
    PRGDM
    WIC
    MHISP           -0.021      -0.015      -0.014       0.002       0.019       0.025       0.032

  Specific indirect 4
    PRGDM
    MAGE
    MHISP           -0.011      -0.011      -0.011      -0.008       0.002       0.006       0.017

  Specific indirect 5
    PRGDM
    MHT
    MHISP            0.037       0.038       0.039       0.042       0.044       0.045       0.050

  Specific indirect 6
    PRGDM
    BMI
    MHISP           -0.153      -0.046      -0.016       0.025       0.035       0.036       0.037

  Specific indirect 7
    PRGDM
    MEDUC
    CIG0
    MHISP           -0.018      -0.006      -0.004       0.001       0.007       0.009       0.057

  Specific indirect 8
    PRGDM
    WIC
    MEDUC
    MHISP           -0.008      -0.006      -0.005      -0.001       0.003       0.003       0.005

  Specific indirect 9
    PRGDM
    WIC
    MAGE
    MHISP            0.000       0.000       0.000       0.000       0.000       0.000       0.000

  Specific indirect 10
    PRGDM
    MAGE
    CIG0
    MHISP           -0.040      -0.025      -0.018      -0.009      -0.006      -0.006      -0.006

  Specific indirect 11
    PRGDM
    BMI
    MEDUC
    MHISP           -0.033      -0.032      -0.032      -0.024      -0.006       0.003       0.054

  Specific indirect 12
    PRGDM
    BMI
    CIG0
    MHISP            0.015       0.015       0.016       0.023       0.048       0.080       0.182

  Specific indirect 13
    PRGDM
    BMI
    MAGE
    MHISP           -0.005      -0.005      -0.004      -0.003       0.001       0.002       0.007

  Specific indirect 14
    PRGDM
    WIC
    MEDUC
    CIG0
    MHISP           -0.003      -0.003      -0.002       0.000       0.001       0.002       0.005

  Specific indirect 15
    PRGDM
    WIC
    MAGE
    CIG0
    MHISP            0.000       0.000       0.000       0.000       0.000       0.000       0.001

  Specific indirect 16
    PRGDM
    BMI
    MEDUC
    CIG0
    MHISP           -0.092      -0.034      -0.020      -0.009      -0.006      -0.006      -0.006

  Specific indirect 17
    PRGDM
    BMI
    MAGE
    CIG0
    MHISP           -0.016      -0.009      -0.006      -0.004      -0.003      -0.002      -0.002

  Direct
    PRGDM
    MHISP           -0.039      -0.020      -0.012       0.015       0.039       0.043       0.051


Effects from OTHM to PRGDM

  Total              0.331       0.338       0.342       0.360       0.378       0.381       0.388
  Total indirect    -0.144      -0.123      -0.108      -0.042       0.014       0.023       0.054

  Specific indirect 1
    PRGDM
    MEDUC
    OTHM            -0.078      -0.041      -0.033      -0.006       0.017       0.020       0.035

  Specific indirect 2
    PRGDM
    CIG0
    OTHM            -0.104      -0.091      -0.086      -0.046      -0.012      -0.002       0.020

  Specific indirect 3
    PRGDM
    WIC
    OTHM            -0.012      -0.009      -0.008      -0.001       0.004       0.005       0.007

  Specific indirect 4
    PRGDM
    MAGE
    OTHM             0.040       0.043       0.046       0.054       0.061       0.062       0.068

  Specific indirect 5
    PRGDM
    MHT
    OTHM             0.043       0.044       0.045       0.048       0.051       0.051       0.053

  Specific indirect 6
    PRGDM
    BMI
    OTHM            -0.300      -0.205      -0.195      -0.168      -0.145      -0.140      -0.127

  Specific indirect 7
    PRGDM
    MEDUC
    CIG0
    OTHM            -0.017      -0.010      -0.008       0.003       0.016       0.020       0.043

  Specific indirect 8
    PRGDM
    WIC
    MEDUC
    OTHM            -0.010      -0.007      -0.006       0.001       0.010       0.012       0.016

  Specific indirect 9
    PRGDM
    WIC
    MAGE
    OTHM            -0.002      -0.001       0.000       0.000       0.001       0.001       0.001

  Specific indirect 10
    PRGDM
    MAGE
    CIG0
    OTHM            -0.032      -0.027      -0.026      -0.023      -0.019      -0.017      -0.016

  Specific indirect 11
    PRGDM
    BMI
    MEDUC
    OTHM             0.035       0.039       0.041       0.050       0.059       0.065       0.122

  Specific indirect 12
    PRGDM
    BMI
    CIG0
    OTHM             0.040       0.045       0.047       0.059       0.070       0.081       0.136

  Specific indirect 13
    PRGDM
    BMI
    MAGE
    OTHM             0.017       0.018       0.018       0.021       0.024       0.025       0.027

  Specific indirect 14
    PRGDM
    WIC
    MEDUC
    CIG0
    OTHM            -0.007      -0.006      -0.005      -0.001       0.003       0.003       0.005

  Specific indirect 15
    PRGDM
    WIC
    MAGE
    CIG0
    OTHM            -0.001       0.000       0.000       0.000       0.000       0.000       0.001

  Specific indirect 16
    PRGDM
    BMI
    MEDUC
    CIG0
    OTHM            -0.070      -0.035      -0.030      -0.024      -0.019      -0.018      -0.016

  Specific indirect 17
    PRGDM
    BMI
    MAGE
    CIG0
    OTHM            -0.013      -0.011      -0.010      -0.009      -0.008      -0.007      -0.007

  Direct
    PRGDM
    OTHM             0.307       0.334       0.342       0.401       0.470       0.486       0.512


Effects from AFRAMF to PRGDM

  Total             -0.152      -0.138      -0.133      -0.109      -0.085      -0.079      -0.045
  Total indirect    -0.042      -0.038      -0.035      -0.025      -0.015      -0.006       0.051

  Specific indirect 1
    PRGDM
    CIG0
    AFRAMF          -0.069      -0.057      -0.053      -0.029      -0.008      -0.002       0.022

  Specific indirect 2
    PRGDM
    WIC
    AFRAMF          -0.026      -0.015      -0.013       0.002       0.019       0.024       0.028

  Specific indirect 3
    PRGDM
    FAGE
    AFRAMF          -0.007      -0.004      -0.003      -0.002      -0.002      -0.001      -0.001

  Specific indirect 4
    PRGDM
    PAYER
    FEDUC
    AFRAMF          -0.001      -0.001       0.000       0.000       0.001       0.002       0.013

  Specific indirect 5
    PRGDM
    PAYER
    FAGE
    AFRAMF           0.000       0.000       0.000       0.000       0.000       0.001       0.003

  Specific indirect 6
    PRGDM
    MEDUC
    CIG0
    AFRAMF          -0.015      -0.007      -0.005       0.002       0.010       0.013       0.045

  Specific indirect 7
    PRGDM
    MAGE
    CIG0
    AFRAMF          -0.028      -0.021      -0.018      -0.014      -0.011      -0.010      -0.010

  Specific indirect 8
    PRGDM
    BMI
    CIG0
    AFRAMF           0.024       0.027       0.028       0.036       0.049       0.066       0.137

  Specific indirect 9
    PRGDM
    PAYER
    FEDUC
    FAGE
    AFRAMF           0.000       0.000       0.000       0.000       0.000       0.000       0.003

  Specific indirect 10
    PRGDM
    WIC
    MEDUC
    CIG0
    AFRAMF          -0.005      -0.004      -0.003       0.000       0.002       0.002       0.004

  Specific indirect 11
    PRGDM
    WIC
    MAGE
    CIG0
    AFRAMF           0.000       0.000       0.000       0.000       0.000       0.000       0.001

  Specific indirect 12
    PRGDM
    BMI
    MEDUC
    CIG0
    AFRAMF          -0.067      -0.029      -0.022      -0.015      -0.011      -0.010      -0.010

  Specific indirect 13
    PRGDM
    BMI
    MAGE
    CIG0
    AFRAMF          -0.011      -0.008      -0.007      -0.006      -0.005      -0.004      -0.004

  Direct
    PRGDM
    AFRAMF          -0.124      -0.114      -0.110      -0.085      -0.061      -0.056      -0.047


Effects from FHISP to PRGDM

  Total             -0.073      -0.064      -0.059      -0.043      -0.026      -0.021       0.012
  Total indirect    -0.059      -0.055      -0.051      -0.038      -0.025      -0.004       0.062

  Specific indirect 1
    PRGDM
    CIG0
    FHISP           -0.093      -0.082      -0.077      -0.041      -0.011      -0.002       0.023

  Specific indirect 2
    PRGDM
    WIC
    FHISP           -0.026      -0.018      -0.016       0.002       0.022       0.027       0.033

  Specific indirect 3
    PRGDM
    FAGE
    FHISP           -0.007      -0.005      -0.005      -0.004      -0.002      -0.002      -0.001

  Specific indirect 4
    PRGDM
    PAYER
    FEDUC
    FHISP           -0.002      -0.001      -0.001       0.000       0.002       0.004       0.020

  Specific indirect 5
    PRGDM
    PAYER
    FAGE
    FHISP            0.000       0.000       0.000       0.000       0.000       0.001       0.004

  Specific indirect 6
    PRGDM
    MEDUC
    CIG0
    FHISP           -0.018      -0.010      -0.007       0.002       0.015       0.018       0.046

  Specific indirect 7
    PRGDM
    MAGE
    CIG0
    FHISP           -0.031      -0.027      -0.025      -0.020      -0.016      -0.016      -0.015

  Specific indirect 8
    PRGDM
    BMI
    CIG0
    FHISP            0.036       0.041       0.041       0.053       0.069       0.082       0.140

  Specific indirect 9
    PRGDM
    PAYER
    FEDUC
    FAGE
    FHISP            0.000       0.000       0.000       0.000       0.000       0.000       0.003

  Specific indirect 10
    PRGDM
    WIC
    MEDUC
    CIG0
    FHISP           -0.007      -0.005      -0.004       0.000       0.003       0.003       0.005

  Specific indirect 11
    PRGDM
    WIC
    MAGE
    CIG0
    FHISP            0.000       0.000       0.000       0.000       0.000       0.000       0.001

  Specific indirect 12
    PRGDM
    BMI
    MEDUC
    CIG0
    FHISP           -0.069      -0.036      -0.030      -0.022      -0.017      -0.016      -0.015

  Specific indirect 13
    PRGDM
    BMI
    MAGE
    CIG0
    FHISP           -0.011      -0.010      -0.010      -0.008      -0.007      -0.007      -0.006

  Direct
    PRGDM
    FHISP           -0.056      -0.035      -0.026      -0.006       0.016       0.021       0.025


Effects from OTHF to PRGDM

  Total              0.061       0.070       0.074       0.094       0.113       0.117       0.125
  Total indirect    -0.024      -0.004       0.006       0.015       0.027       0.030       0.030

  Specific indirect 1
    PRGDM
    CIG0
    OTHF            -0.006       0.000       0.003       0.011       0.020       0.022       0.024

  Specific indirect 2
    PRGDM
    WIC
    OTHF            -0.006      -0.003      -0.003       0.000       0.004       0.005       0.007

  Specific indirect 3
    PRGDM
    FAGE
    OTHF             0.003       0.003       0.004       0.005       0.007       0.007       0.008

  Specific indirect 4
    PRGDM
    PAYER
    FEDUC
    OTHF            -0.014      -0.003      -0.001       0.000       0.001       0.001       0.001

  Specific indirect 5
    PRGDM
    PAYER
    FAGE
    OTHF            -0.003      -0.001       0.000       0.000       0.000       0.000       0.000

  Specific indirect 6
    PRGDM
    MEDUC
    CIG0
    OTHF            -0.007      -0.005      -0.004      -0.001       0.002       0.002       0.004

  Specific indirect 7
    PRGDM
    MAGE
    CIG0
    OTHF             0.003       0.004       0.004       0.005       0.007       0.008       0.010

  Specific indirect 8
    PRGDM
    BMI
    CIG0
    OTHF            -0.030      -0.025      -0.019      -0.014      -0.010      -0.010      -0.009

  Specific indirect 9
    PRGDM
    PAYER
    FEDUC
    FAGE
    OTHF            -0.003       0.000       0.000       0.000       0.000       0.000       0.000

  Specific indirect 10
    PRGDM
    WIC
    MEDUC
    CIG0
    OTHF            -0.001      -0.001      -0.001       0.000       0.001       0.001       0.002

  Specific indirect 11
    PRGDM
    WIC
    MAGE
    CIG0
    OTHF             0.000       0.000       0.000       0.000       0.000       0.000       0.000

  Specific indirect 12
    PRGDM
    BMI
    MEDUC
    CIG0
    OTHF             0.004       0.004       0.004       0.006       0.009       0.011       0.014

  Specific indirect 13
    PRGDM
    BMI
    MAGE
    CIG0
    OTHF             0.001       0.002       0.002       0.002       0.003       0.003       0.004

  Direct
    PRGDM
    OTHF             0.046       0.054       0.058       0.079       0.100       0.104       0.113


Effects from SOCDEP to PRGDM

  Total             -0.014      -0.011      -0.007       0.005       0.014       0.022       0.136
  Total indirect    -0.195      -0.150      -0.130      -0.003       0.157       0.192       0.255

  Specific indirect 1
    PRGDM
    PAYER
    SOCDEP          -0.012      -0.008      -0.006       0.002       0.011       0.013       0.021

  Specific indirect 2
    PRGDM
    MEDUC
    SOCDEP          -0.090      -0.057      -0.050       0.015       0.096       0.118       0.166

  Specific indirect 3
    PRGDM
    CIG0
    SOCDEP          -0.023      -0.001       0.009       0.038       0.073       0.076       0.091

  Specific indirect 4
    PRGDM
    WIC
    SOCDEP          -0.069      -0.052      -0.047       0.008       0.074       0.093       0.116

  Specific indirect 5
    PRGDM
    FAGE
    SOCDEP          -0.017      -0.015      -0.014      -0.011      -0.008      -0.007      -0.005

  Specific indirect 6
    PRGDM
    MAGE
    SOCDEP          -0.159      -0.150      -0.148      -0.131      -0.112      -0.108      -0.087

  Specific indirect 7
    PRGDM
    MHT
    SOCDEP           0.009       0.011       0.011       0.012       0.013       0.013       0.014

  Specific indirect 8
    PRGDM
    BMI
    SOCDEP           0.193       0.222       0.228       0.266       0.308       0.320       0.402

  Specific indirect 9
    PRGDM
    PAYER
    FEDUC
    SOCDEP          -0.003      -0.002      -0.002       0.000       0.002       0.005       0.025

  Specific indirect 10
    PRGDM
    PAYER
    FAGE
    SOCDEP          -0.001      -0.001      -0.001       0.000       0.001       0.002       0.006

  Specific indirect 11
    PRGDM
    MEDUC
    CIG0
    SOCDEP          -0.047      -0.016      -0.014      -0.002       0.007       0.008       0.015

  Specific indirect 12
    PRGDM
    WIC
    MEDUC
    SOCDEP          -0.045      -0.037      -0.028      -0.003       0.018       0.020       0.028

  Specific indirect 13
    PRGDM
    WIC
    MAGE
    SOCDEP          -0.003      -0.002      -0.002       0.000       0.001       0.001       0.003

  Specific indirect 14
    PRGDM
    MAGE
    CIG0
    SOCDEP           0.012       0.015       0.016       0.019       0.022       0.022       0.033

  Specific indirect 15
    PRGDM
    BMI
    MEDUC
    SOCDEP          -0.257      -0.174      -0.168      -0.144      -0.124      -0.120      -0.106

  Specific indirect 16
    PRGDM
    BMI
    CIG0
    SOCDEP          -0.180      -0.060      -0.057      -0.049      -0.041      -0.040      -0.033

  Specific indirect 17
    PRGDM
    BMI
    MAGE
    SOCDEP          -0.068      -0.063      -0.062      -0.052      -0.044      -0.041      -0.031

  Specific indirect 18
    PRGDM
    PAYER
    FEDUC
    FAGE
    SOCDEP           0.000       0.000       0.000       0.000       0.000       0.000       0.005

  Specific indirect 19
    PRGDM
    WIC
    MEDUC
    CIG0
    SOCDEP          -0.004      -0.003      -0.003       0.000       0.004       0.005       0.006

  Specific indirect 20
    PRGDM
    WIC
    MAGE
    CIG0
    SOCDEP           0.000       0.000       0.000       0.000       0.000       0.000       0.000

  Specific indirect 21
    PRGDM
    BMI
    MEDUC
    CIG0
    SOCDEP           0.013       0.016       0.016       0.020       0.024       0.026       0.082

  Specific indirect 22
    PRGDM
    BMI
    MAGE
    CIG0
    SOCDEP           0.005       0.006       0.006       0.008       0.009       0.009       0.013

  Direct
    PRGDM
    SOCDEP          -0.250      -0.190      -0.155       0.011       0.140       0.160       0.192


Effects from CIG0 to PRGDM

  Total             -0.051      -0.008       0.016       0.040       0.067       0.071       0.072
  Total indirect    -0.074      -0.025      -0.020      -0.005       0.009       0.011       0.018

  Specific indirect 1
    PRGDM
    MEDUC
    CIG0            -0.047      -0.019      -0.016      -0.003       0.008       0.010       0.016

  Specific indirect 2
    PRGDM
    MAGE
    CIG0             0.016       0.016       0.017       0.021       0.025       0.026       0.032

  Specific indirect 3
    PRGDM
    BMI
    CIG0            -0.143      -0.083      -0.067      -0.055      -0.045      -0.043      -0.039

  Specific indirect 4
    PRGDM
    WIC
    MEDUC
    CIG0            -0.005      -0.003      -0.003       0.000       0.004       0.006       0.007

  Specific indirect 5
    PRGDM
    WIC
    MAGE
    CIG0            -0.001       0.000       0.000       0.000       0.000       0.000       0.000

  Specific indirect 6
    PRGDM
    BMI
    MEDUC
    CIG0             0.016       0.016       0.018       0.023       0.028       0.035       0.073

  Specific indirect 7
    PRGDM
    BMI
    MAGE
    CIG0             0.006       0.007       0.007       0.009       0.010       0.010       0.013

  Direct
    PRGDM
    CIG0            -0.021       0.003       0.011       0.043       0.080       0.087       0.097


Effects from MAGE to PRGDM

  Total              0.175       0.208       0.211       0.224       0.236       0.239       0.245
  Total indirect     0.045       0.052       0.054       0.064       0.075       0.078       0.085

  Specific indirect 1
    PRGDM
    WIC
    MAGE            -0.004      -0.002      -0.001       0.000       0.002       0.002       0.003

  Specific indirect 2
    PRGDM
    BMI
    MAGE             0.045       0.054       0.055       0.063       0.074       0.076       0.082

  Direct
    PRGDM
    MAGE             0.119       0.133       0.139       0.160       0.180       0.182       0.189


Effects from FAGE to PRGDM

  Total              0.000       0.009       0.011       0.017       0.022       0.024       0.026
  Total indirect    -0.019      -0.003      -0.001       0.000       0.001       0.001       0.002

  Specific indirect 1
    PRGDM
    PAYER
    FAGE            -0.010      -0.003      -0.001       0.000       0.001       0.001       0.002

  Specific indirect 2
    PRGDM
    PAYER
    FEDUC
    FAGE            -0.009       0.000       0.000       0.000       0.000       0.000       0.000

  Direct
    PRGDM
    FAGE             0.009       0.011       0.012       0.017       0.022       0.023       0.025


Effects from MEDUC to PRGDM

  Total              0.029       0.043       0.047       0.064       0.079       0.081       0.090
  Total indirect     0.044       0.050       0.052       0.072       0.094       0.100       0.108

  Specific indirect 1
    PRGDM
    WIC
    MEDUC           -0.013      -0.010      -0.009       0.002       0.014       0.018       0.022

  Specific indirect 2
    PRGDM
    BMI
    MEDUC            0.054       0.059       0.061       0.070       0.081       0.084       0.095

  Direct
    PRGDM
    MEDUC           -0.076      -0.057      -0.047      -0.008       0.024       0.027       0.039


Effects from FEDUC to PRGDM

  Total             -0.029      -0.006      -0.002       0.000       0.002       0.002       0.003
  Total indirect    -0.029      -0.006      -0.002       0.000       0.002       0.002       0.003

  Specific indirect 1
    PRGDM
    PAYER
    FEDUC           -0.029      -0.006      -0.002       0.000       0.002       0.002       0.003


Effects from MHT to PRGDM

  Total             -0.125      -0.120      -0.118      -0.111      -0.104      -0.103      -0.100
  Total indirect     0.000       0.000       0.000       0.000       0.000       0.000       0.000

  Direct
    PRGDM
    MHT             -0.125      -0.120      -0.118      -0.111      -0.104      -0.103      -0.100


Effects from BMI to PRGDM

  Total              0.166       0.175       0.178       0.203       0.233       0.240       0.254
  Total indirect     0.000       0.000       0.000       0.000       0.000       0.000       0.000

  Direct
    PRGDM
    BMI              0.166       0.175       0.178       0.203       0.233       0.240       0.254


Effects from PAYER to PRGDM

  Total             -0.055      -0.028      -0.015      -0.003       0.010       0.014       0.015
  Total indirect     0.000       0.000       0.000       0.000       0.000       0.000       0.000

  Direct
    PRGDM
    PAYER           -0.055      -0.028      -0.015      -0.003       0.010       0.014       0.015


Effects from WIC to PRGDM

  Total             -0.038      -0.028      -0.025       0.004       0.038       0.046       0.058
  Total indirect     0.000       0.000       0.000       0.000       0.000       0.000       0.000

  Direct
    PRGDM
    WIC             -0.038      -0.028      -0.025       0.004       0.038       0.046       0.058


Effects from PRECAREM to PRGDM

  Total              0.000       0.000       0.000       0.000       0.000       0.000       0.000
  Total indirect     0.000       0.000       0.000       0.000       0.000       0.000       0.000


Effects from AFRAMM to BWT

  Total             -0.142      -0.138      -0.137      -0.132      -0.128      -0.126      -0.124
  Total indirect    -0.022      -0.012      -0.012      -0.001       0.014       0.022       0.027

  Specific indirect 1
    BWT
    MEDUC
    AFRAMM          -0.006      -0.005      -0.005      -0.002       0.001       0.003       0.015

  Specific indirect 2
    BWT
    CIG0
    AFRAMM           0.006       0.008       0.008       0.013       0.023       0.027       0.035

  Specific indirect 3
    BWT
    WIC
    AFRAMM          -0.016      -0.014      -0.013      -0.007      -0.002      -0.001       0.001

  Specific indirect 4
    BWT
    PRGBP
    AFRAMM          -0.033      -0.032      -0.032      -0.022      -0.003       0.016       0.030

  Specific indirect 5
    BWT
    PRGDM
    AFRAMM           0.000       0.000       0.000       0.000       0.000       0.000       0.001

  Specific indirect 6
    BWT
    MAGE
    AFRAMM          -0.002      -0.001      -0.001       0.000       0.001       0.001       0.001

  Specific indirect 7
    BWT
    MHT
    AFRAMM          -0.010      -0.007      -0.006      -0.006      -0.005      -0.005      -0.005

  Specific indirect 8
    BWT
    BMI
    AFRAMM          -0.026      -0.007       0.000       0.009       0.012       0.012       0.013

  Specific indirect 9
    BWT
    MEDUC
    CIG0
    AFRAMM          -0.018      -0.006      -0.004      -0.002       0.000       0.000       0.000

  Specific indirect 10
    BWT
    WIC
    MEDUC
    AFRAMM          -0.002      -0.001       0.000       0.001       0.001       0.001       0.002

  Specific indirect 11
    BWT
    WIC
    MAGE
    AFRAMM           0.000       0.000       0.000       0.000       0.000       0.000       0.000

  Specific indirect 12
    BWT
    PRGBP
    MEDUC
    AFRAMM          -0.037      -0.010      -0.003       0.005       0.007       0.008       0.008

  Specific indirect 13
    BWT
    PRGBP
    CIG0
    AFRAMM          -0.076      -0.050      -0.028      -0.009      -0.005      -0.004      -0.004

  Specific indirect 14
    BWT
    PRGBP
    WIC
    AFRAMM           0.012       0.013       0.013       0.017       0.022       0.025       0.029

  Specific indirect 15
    BWT
    PRGBP
    MAGE
    AFRAMM           0.000       0.001       0.002       0.002       0.003       0.003       0.004

  Specific indirect 16
    BWT
    PRGBP
    MHT
    AFRAMM           0.000       0.000       0.000       0.000       0.000       0.000       0.001

  Specific indirect 17
    BWT
    PRGBP
    BMI
    AFRAMM          -0.016      -0.004       0.000       0.001       0.003       0.003       0.003

  Specific indirect 18
    BWT
    PRGDM
    MEDUC
    AFRAMM           0.000       0.000       0.000       0.000       0.000       0.000       0.000

  Specific indirect 19
    BWT
    PRGDM
    CIG0
    AFRAMM           0.000       0.000       0.000       0.000       0.000       0.000       0.000

  Specific indirect 20
    BWT
    PRGDM
    WIC
    AFRAMM           0.000       0.000       0.000       0.000       0.000       0.000       0.000

  Specific indirect 21
    BWT
    PRGDM
    MAGE
    AFRAMM           0.000       0.000       0.000       0.000       0.000       0.000       0.000

  Specific indirect 22
    BWT
    PRGDM
    MHT
    AFRAMM           0.000       0.000       0.000       0.000       0.000       0.000       0.000

  Specific indirect 23
    BWT
    PRGDM
    BMI
    AFRAMM           0.000       0.000       0.000       0.000       0.000       0.000       0.002

  Specific indirect 24
    BWT
    MAGE
    CIG0
    AFRAMM          -0.001      -0.001      -0.001       0.000       0.000       0.001       0.003

  Specific indirect 25
    BWT
    BMI
    MEDUC
    AFRAMM          -0.004      -0.004      -0.004      -0.003       0.001       0.003       0.012

  Specific indirect 26
    BWT
    BMI
    CIG0
    AFRAMM           0.003       0.003       0.003       0.005       0.009       0.016       0.031

  Specific indirect 27
    BWT
    BMI
    MAGE
    AFRAMM          -0.003      -0.002      -0.002      -0.002      -0.001      -0.001       0.000

  Specific indirect 28
    BWT
    PRECAREM
    MEDUC
    AFRAMM           0.000       0.000       0.000       0.000       0.000       0.000       0.000

  Specific indirect 29
    BWT
    PRECAREM
    CIG0
    AFRAMM           0.000       0.000       0.000       0.000       0.000       0.000       0.000

  Specific indirect 30
    BWT
    PRECAREM
    WIC
    AFRAMM           0.000       0.000       0.000       0.000       0.000       0.000       0.000

  Specific indirect 31
    BWT
    PRECAREM
    MAGE
    AFRAMM           0.000       0.000       0.000       0.000       0.000       0.000       0.000

  Specific indirect 32
    BWT
    PRECAREM
    BMI
    AFRAMM           0.000       0.000       0.000       0.000       0.000       0.000       0.000

  Specific indirect 33
    BWT
    WIC
    MEDUC
    CIG0
    AFRAMM           0.000       0.000       0.000       0.001       0.001       0.002       0.002

  Specific indirect 34
    BWT
    WIC
    MAGE
    CIG0
    AFRAMM           0.000       0.000       0.000       0.000       0.000       0.000       0.000

  Specific indirect 35
    BWT
    PRGBP
    MEDUC
    CIG0
    AFRAMM           0.002       0.002       0.002       0.004       0.011       0.020       0.046

  Specific indirect 36
    BWT
    PRGBP
    WIC
    MEDUC
    AFRAMM          -0.003      -0.002      -0.003      -0.002       0.001       0.002       0.005

  Specific indirect 37
    BWT
    PRGBP
    WIC
    MAGE
    AFRAMM           0.000       0.000       0.000       0.000       0.000       0.000       0.000

  Specific indirect 38
    BWT
    PRGBP
    MAGE
    CIG0
    AFRAMM           0.000       0.000       0.001       0.001       0.002       0.003       0.005

  Specific indirect 39
    BWT
    PRGBP
    BMI
    MEDUC
    AFRAMM          -0.001      -0.001      -0.001       0.000       0.000       0.002       0.007

  Specific indirect 40
    BWT
    PRGBP
    BMI
    CIG0
    AFRAMM           0.000       0.000       0.000       0.001       0.004       0.009       0.020

  Specific indirect 41
    BWT
    PRGBP
    BMI
    MAGE
    AFRAMM          -0.001      -0.001      -0.001       0.000       0.000       0.000       0.000

  Specific indirect 42
    BWT
    PRGDM
    MEDUC
    CIG0
    AFRAMM          -0.001       0.000       0.000       0.000       0.000       0.000       0.000

  Specific indirect 43
    BWT
    PRGDM
    WIC
    MEDUC
    AFRAMM           0.000       0.000       0.000       0.000       0.000       0.000       0.000

  Specific indirect 44
    BWT
    PRGDM
    WIC
    MAGE
    AFRAMM           0.000       0.000       0.000       0.000       0.000       0.000       0.000

  Specific indirect 45
    BWT
    PRGDM
    MAGE
    CIG0
    AFRAMM           0.000       0.000       0.000       0.000       0.000       0.000       0.000

  Specific indirect 46
    BWT
    PRGDM
    BMI
    MEDUC
    AFRAMM          -0.001       0.000       0.000       0.000       0.000       0.000       0.000

  Specific indirect 47
    BWT
    PRGDM
    BMI
    CIG0
    AFRAMM          -0.002       0.000       0.000       0.000       0.000       0.000       0.000

  Specific indirect 48
    BWT
    PRGDM
    BMI
    MAGE
    AFRAMM           0.000       0.000       0.000       0.000       0.000       0.000       0.000

  Specific indirect 49
    BWT
    BMI
    MEDUC
    CIG0
    AFRAMM          -0.016      -0.007      -0.004      -0.002      -0.001      -0.001      -0.001

  Specific indirect 50
    BWT
    BMI
    MAGE
    CIG0
    AFRAMM          -0.003      -0.002      -0.001      -0.001       0.000       0.000       0.000

  Specific indirect 51
    BWT
    PRECAREM
    MEDUC
    CIG0
    AFRAMM           0.000       0.000       0.000       0.000       0.000       0.000       0.000

  Specific indirect 52
    BWT
    PRECAREM
    WIC
    MEDUC
    AFRAMM           0.000       0.000       0.000       0.000       0.000       0.000       0.000

  Specific indirect 53
    BWT
    PRECAREM
    WIC
    MAGE
    AFRAMM           0.000       0.000       0.000       0.000       0.000       0.000       0.000

  Specific indirect 54
    BWT
    PRECAREM
    MAGE
    CIG0
    AFRAMM           0.000       0.000       0.000       0.000       0.000       0.000       0.000

  Specific indirect 55
    BWT
    PRECAREM
    BMI
    MEDUC
    AFRAMM           0.000       0.000       0.000       0.000       0.000       0.000       0.000

  Specific indirect 56
    BWT
    PRECAREM
    BMI
    CIG0
    AFRAMM           0.000       0.000       0.000       0.000       0.000       0.000       0.000

  Specific indirect 57
    BWT
    PRECAREM
    BMI
    MAGE
    AFRAMM           0.000       0.000       0.000       0.000       0.000       0.000       0.000

  Specific indirect 58
    BWT
    PRGBP
    WIC
    MEDUC
    CIG0
    AFRAMM          -0.006      -0.005      -0.003      -0.001      -0.001      -0.001      -0.001

  Specific indirect 59
    BWT
    PRGBP
    WIC
    MAGE
    CIG0
    AFRAMM          -0.001      -0.001       0.000       0.000       0.000       0.000       0.000

  Specific indirect 60
    BWT
    PRGBP
    BMI
    MEDUC
    CIG0
    AFRAMM          -0.010      -0.004      -0.002       0.000       0.000       0.000       0.000

  Specific indirect 61
    BWT
    PRGBP
    BMI
    MAGE
    CIG0
    AFRAMM          -0.002      -0.001       0.000       0.000       0.000       0.000       0.000

  Specific indirect 62
    BWT
    PRGDM
    WIC
    MEDUC
    CIG0
    AFRAMM           0.000       0.000       0.000       0.000       0.000       0.000       0.000

  Specific indirect 63
    BWT
    PRGDM
    WIC
    MAGE
    CIG0
    AFRAMM           0.000       0.000       0.000       0.000       0.000       0.000       0.000

  Specific indirect 64
    BWT
    PRGDM
    BMI
    MEDUC
    CIG0
    AFRAMM           0.000       0.000       0.000       0.000       0.000       0.000       0.001

  Specific indirect 65
    BWT
    PRGDM
    BMI
    MAGE
    CIG0
    AFRAMM           0.000       0.000       0.000       0.000       0.000       0.000       0.000

  Specific indirect 66
    BWT
    PRECAREM
    WIC
    MEDUC
    CIG0
    AFRAMM           0.000       0.000       0.000       0.000       0.000       0.000       0.000

  Specific indirect 67
    BWT
    PRECAREM
    WIC
    MAGE
    CIG0
    AFRAMM           0.000       0.000       0.000       0.000       0.000       0.000       0.000

  Specific indirect 68
    BWT
    PRECAREM
    BMI
    MEDUC
    CIG0
    AFRAMM           0.000       0.000       0.000       0.000       0.000       0.000       0.000

  Specific indirect 69
    BWT
    PRECAREM
    BMI
    MAGE
    CIG0
    AFRAMM           0.000       0.000       0.000       0.000       0.000       0.000       0.000

  Direct
    BWT
    AFRAMM          -0.160      -0.153      -0.144      -0.131      -0.119      -0.119      -0.115


Effects from MHISP to BWT

  Total             -0.029      -0.026      -0.025      -0.022      -0.018      -0.018      -0.016
  Total indirect    -0.048      -0.040      -0.040      -0.030      -0.008       0.005       0.015

  Specific indirect 1
    BWT
    MEDUC
    MHISP           -0.015      -0.012      -0.011      -0.006       0.000       0.001       0.014

  Specific indirect 2
    BWT
    CIG0
    MHISP            0.009       0.011       0.011       0.018       0.032       0.039       0.051

  Specific indirect 3
    BWT
    WIC
    MHISP           -0.017      -0.014      -0.013      -0.007      -0.002      -0.001       0.001

  Specific indirect 4
    BWT
    PRGBP
    MHISP           -0.015      -0.015      -0.015      -0.007       0.022       0.050       0.062

  Specific indirect 5
    BWT
    PRGDM
    MHISP            0.000       0.000       0.000       0.000       0.000       0.000       0.001

  Specific indirect 6
    BWT
    MAGE
    MHISP           -0.001      -0.001      -0.001       0.000       0.000       0.000       0.001

  Specific indirect 7
    BWT
    MHT
    MHISP           -0.054      -0.050      -0.050      -0.049      -0.048      -0.048      -0.048

  Specific indirect 8
    BWT
    BMI
    MHISP           -0.034      -0.013      -0.005       0.007       0.010       0.010       0.010

  Specific indirect 9
    BWT
    MEDUC
    CIG0
    MHISP           -0.025      -0.008      -0.006      -0.002       0.000       0.000       0.001

  Specific indirect 10
    BWT
    WIC
    MEDUC
    MHISP           -0.002       0.000       0.000       0.002       0.003       0.004       0.004

  Specific indirect 11
    BWT
    WIC
    MAGE
    MHISP            0.000       0.000       0.000       0.000       0.000       0.000       0.000

  Specific indirect 12
    BWT
    PRGBP
    MEDUC
    MHISP           -0.036      -0.003       0.004       0.012       0.018       0.019       0.019

  Specific indirect 13
    BWT
    PRGBP
    CIG0
    MHISP           -0.105      -0.073      -0.041      -0.012      -0.006      -0.006      -0.006

  Specific indirect 14
    BWT
    PRGBP
    WIC
    MHISP            0.012       0.013       0.013       0.017       0.023       0.028       0.034

  Specific indirect 15
    BWT
    PRGBP
    MAGE
    MHISP           -0.003      -0.001       0.000       0.001       0.002       0.002       0.002

  Specific indirect 16
    BWT
    PRGBP
    MHT
    MHISP            0.001       0.001       0.001       0.002       0.002       0.002       0.003

  Specific indirect 17
    BWT
    PRGBP
    BMI
    MHISP           -0.021      -0.008      -0.002       0.001       0.003       0.003       0.003

  Specific indirect 18
    BWT
    PRGDM
    MEDUC
    MHISP            0.000       0.000       0.000       0.000       0.000       0.000       0.000

  Specific indirect 19
    BWT
    PRGDM
    CIG0
    MHISP            0.000       0.000       0.000       0.000       0.000       0.000       0.001

  Specific indirect 20
    BWT
    PRGDM
    WIC
    MHISP            0.000       0.000       0.000       0.000       0.000       0.000       0.000

  Specific indirect 21
    BWT
    PRGDM
    MAGE
    MHISP            0.000       0.000       0.000       0.000       0.000       0.000       0.000

  Specific indirect 22
    BWT
    PRGDM
    MHT
    MHISP           -0.001       0.000       0.000       0.000       0.000       0.000       0.000

  Specific indirect 23
    BWT
    PRGDM
    BMI
    MHISP            0.000       0.000       0.000       0.000       0.000       0.000       0.002

  Specific indirect 24
    BWT
    MAGE
    CIG0
    MHISP           -0.001      -0.001      -0.001       0.000       0.000       0.002       0.004

  Specific indirect 25
    BWT
    BMI
    MEDUC
    MHISP           -0.009      -0.009      -0.009      -0.006      -0.002       0.001       0.012

  Specific indirect 26
    BWT
    BMI
    CIG0
    MHISP            0.004       0.004       0.004       0.006       0.013       0.023       0.043

  Specific indirect 27
    BWT
    BMI
    MAGE
    MHISP           -0.001      -0.001      -0.001      -0.001       0.000       0.001       0.002

  Specific indirect 28
    BWT
    PRECAREM
    MEDUC
    MHISP            0.000       0.000       0.000       0.000       0.000       0.000       0.000

  Specific indirect 29
    BWT
    PRECAREM
    CIG0
    MHISP            0.000       0.000       0.000       0.000       0.000       0.000       0.000

  Specific indirect 30
    BWT
    PRECAREM
    WIC
    MHISP            0.000       0.000       0.000       0.000       0.000       0.000       0.000

  Specific indirect 31
    BWT
    PRECAREM
    MAGE
    MHISP            0.000       0.000       0.000       0.000       0.000       0.000       0.000

  Specific indirect 32
    BWT
    PRECAREM
    BMI
    MHISP            0.000       0.000       0.000       0.000       0.000       0.000       0.000

  Specific indirect 33
    BWT
    WIC
    MEDUC
    CIG0
    MHISP            0.000       0.000       0.000       0.001       0.002       0.002       0.003

  Specific indirect 34
    BWT
    WIC
    MAGE
    CIG0
    MHISP            0.000       0.000       0.000       0.000       0.000       0.000       0.001

  Specific indirect 35
    BWT
    PRGBP
    MEDUC
    CIG0
    MHISP            0.003       0.003       0.003       0.005       0.015       0.030       0.065

  Specific indirect 36
    BWT
    PRGBP
    WIC
    MEDUC
    MHISP           -0.006      -0.006      -0.006      -0.004      -0.001       0.001       0.005

  Specific indirect 37
    BWT
    PRGBP
    WIC
    MAGE
    MHISP            0.000       0.000       0.000       0.000       0.000       0.000       0.001

  Specific indirect 38
    BWT
    PRGBP
    MAGE
    CIG0
    MHISP            0.001       0.001       0.001       0.001       0.003       0.004       0.007

  Specific indirect 39
    BWT
    PRGBP
    BMI
    MEDUC
    MHISP           -0.003      -0.003      -0.002      -0.001       0.000       0.000       0.007

  Specific indirect 40
    BWT
    PRGBP
    BMI
    CIG0
    MHISP            0.000       0.000       0.000       0.001       0.005       0.013       0.028

  Specific indirect 41
    BWT
    PRGBP
    BMI
    MAGE
    MHISP            0.000       0.000       0.000       0.000       0.000       0.000       0.001

  Specific indirect 42
    BWT
    PRGDM
    MEDUC
    CIG0
    MHISP           -0.001       0.000       0.000       0.000       0.000       0.000       0.000

  Specific indirect 43
    BWT
    PRGDM
    WIC
    MEDUC
    MHISP            0.000       0.000       0.000       0.000       0.000       0.000       0.000

  Specific indirect 44
    BWT
    PRGDM
    WIC
    MAGE
    MHISP            0.000       0.000       0.000       0.000       0.000       0.000       0.000

  Specific indirect 45
    BWT
    PRGDM
    MAGE
    CIG0
    MHISP            0.000       0.000       0.000       0.000       0.000       0.000       0.001

  Specific indirect 46
    BWT
    PRGDM
    BMI
    MEDUC
    MHISP           -0.001       0.000       0.000       0.000       0.000       0.000       0.000

  Specific indirect 47
    BWT
    PRGDM
    BMI
    CIG0
    MHISP           -0.003      -0.001       0.000       0.000       0.000       0.000       0.000

  Specific indirect 48
    BWT
    PRGDM
    BMI
    MAGE
    MHISP            0.000       0.000       0.000       0.000       0.000       0.000       0.000

  Specific indirect 49
    BWT
    BMI
    MEDUC
    CIG0
    MHISP           -0.022      -0.010      -0.006      -0.002      -0.002      -0.002      -0.002

  Specific indirect 50
    BWT
    BMI
    MAGE
    CIG0
    MHISP           -0.004      -0.003      -0.002      -0.001      -0.001      -0.001      -0.001

  Specific indirect 51
    BWT
    PRECAREM
    MEDUC
    CIG0
    MHISP            0.000       0.000       0.000       0.000       0.000       0.000       0.000

  Specific indirect 52
    BWT
    PRECAREM
    WIC
    MEDUC
    MHISP            0.000       0.000       0.000       0.000       0.000       0.000       0.000

  Specific indirect 53
    BWT
    PRECAREM
    WIC
    MAGE
    MHISP            0.000       0.000       0.000       0.000       0.000       0.000       0.000

  Specific indirect 54
    BWT
    PRECAREM
    MAGE
    CIG0
    MHISP            0.000       0.000       0.000       0.000       0.000       0.000       0.000

  Specific indirect 55
    BWT
    PRECAREM
    BMI
    MEDUC
    MHISP            0.000       0.000       0.000       0.000       0.000       0.000       0.000

  Specific indirect 56
    BWT
    PRECAREM
    BMI
    CIG0
    MHISP            0.000       0.000       0.000       0.000       0.000       0.000       0.000

  Specific indirect 57
    BWT
    PRECAREM
    BMI
    MAGE
    MHISP            0.000       0.000       0.000       0.000       0.000       0.000       0.000

  Specific indirect 58
    BWT
    PRGBP
    WIC
    MEDUC
    CIG0
    MHISP           -0.009      -0.007      -0.004      -0.002      -0.001      -0.001      -0.001

  Specific indirect 59
    BWT
    PRGBP
    WIC
    MAGE
    CIG0
    MHISP           -0.002      -0.001       0.000       0.000       0.000       0.000       0.000

  Specific indirect 60
    BWT
    PRGBP
    BMI
    MEDUC
    CIG0
    MHISP           -0.014      -0.006      -0.002       0.000       0.000       0.000       0.000

  Specific indirect 61
    BWT
    PRGBP
    BMI
    MAGE
    CIG0
    MHISP           -0.003      -0.001      -0.001       0.000       0.000       0.000       0.000

  Specific indirect 62
    BWT
    PRGDM
    WIC
    MEDUC
    CIG0
    MHISP            0.000       0.000       0.000       0.000       0.000       0.000       0.000

  Specific indirect 63
    BWT
    PRGDM
    WIC
    MAGE
    CIG0
    MHISP            0.000       0.000       0.000       0.000       0.000       0.000       0.000

  Specific indirect 64
    BWT
    PRGDM
    BMI
    MEDUC
    CIG0
    MHISP            0.000       0.000       0.000       0.000       0.000       0.000       0.001

  Specific indirect 65
    BWT
    PRGDM
    BMI
    MAGE
    CIG0
    MHISP            0.000       0.000       0.000       0.000       0.000       0.000       0.000

  Specific indirect 66
    BWT
    PRECAREM
    WIC
    MEDUC
    CIG0
    MHISP            0.000       0.000       0.000       0.000       0.000       0.000       0.000

  Specific indirect 67
    BWT
    PRECAREM
    WIC
    MAGE
    CIG0
    MHISP            0.000       0.000       0.000       0.000       0.000       0.000       0.000

  Specific indirect 68
    BWT
    PRECAREM
    BMI
    MEDUC
    CIG0
    MHISP            0.000       0.000       0.000       0.000       0.000       0.000       0.000

  Specific indirect 69
    BWT
    PRECAREM
    BMI
    MAGE
    CIG0
    MHISP            0.000       0.000       0.000       0.000       0.000       0.000       0.000

  Direct
    BWT
    MHISP           -0.036      -0.025      -0.011       0.008       0.020       0.020       0.022


Effects from OTHM to BWT

  Total             -0.094      -0.092      -0.091      -0.087      -0.082      -0.082      -0.080
  Total indirect    -0.045      -0.036      -0.034      -0.010       0.013       0.020       0.033

  Specific indirect 1
    BWT
    MEDUC
    OTHM            -0.002       0.002       0.003       0.013       0.022       0.025       0.035

  Specific indirect 2
    BWT
    CIG0
    OTHM             0.012       0.028       0.031       0.044       0.059       0.064       0.068

  Specific indirect 3
    BWT
    WIC
    OTHM            -0.002       0.000       0.000       0.003       0.005       0.005       0.006

  Specific indirect 4
    BWT
    PRGBP
    OTHM             0.042       0.043       0.043       0.069       0.106       0.134       0.158

  Specific indirect 5
    BWT
    PRGDM
    OTHM            -0.006      -0.003      -0.003      -0.002      -0.001      -0.001       0.000

  Specific indirect 6
    BWT
    MAGE
    OTHM            -0.007      -0.004      -0.002       0.001       0.004       0.005       0.005

  Specific indirect 7
    BWT
    MHT
    OTHM            -0.058      -0.057      -0.057      -0.056      -0.055      -0.055      -0.055

  Specific indirect 8
    BWT
    BMI
    OTHM            -0.072      -0.057      -0.053      -0.046      -0.037      -0.034      -0.032

  Specific indirect 9
    BWT
    MEDUC
    CIG0
    OTHM            -0.020      -0.013      -0.011      -0.006      -0.001      -0.001       0.001

  Specific indirect 10
    BWT
    WIC
    MEDUC
    OTHM            -0.008      -0.007      -0.006      -0.004      -0.001       0.000       0.000

  Specific indirect 11
    BWT
    WIC
    MAGE
    OTHM            -0.001      -0.001       0.000       0.000       0.000       0.000       0.000

  Specific indirect 12
    BWT
    PRGBP
    MEDUC
    OTHM            -0.083      -0.054      -0.041      -0.027      -0.016      -0.016      -0.015

  Specific indirect 13
    BWT
    PRGBP
    CIG0
    OTHM            -0.086      -0.073      -0.056      -0.032      -0.017      -0.017      -0.017

  Specific indirect 14
    BWT
    PRGBP
    WIC
    OTHM            -0.010      -0.010      -0.009      -0.006      -0.004       0.000       0.004

  Specific indirect 15
    BWT
    PRGBP
    MAGE
    OTHM            -0.011      -0.010      -0.010      -0.008      -0.005      -0.005      -0.005

  Specific indirect 16
    BWT
    PRGBP
    MHT
    OTHM             0.001       0.001       0.001       0.002       0.002       0.003       0.004

  Specific indirect 17
    BWT
    PRGBP
    BMI
    OTHM            -0.046      -0.031      -0.020      -0.008       0.000       0.000       0.000

  Specific indirect 18
    BWT
    PRGDM
    MEDUC
    OTHM             0.000       0.000       0.000       0.000       0.000       0.000       0.001

  Specific indirect 19
    BWT
    PRGDM
    CIG0
    OTHM             0.000       0.000       0.000       0.000       0.000       0.000       0.001

  Specific indirect 20
    BWT
    PRGDM
    WIC
    OTHM             0.000       0.000       0.000       0.000       0.000       0.000       0.000

  Specific indirect 21
    BWT
    PRGDM
    MAGE
    OTHM            -0.001       0.000       0.000       0.000       0.000       0.000       0.000

  Specific indirect 22
    BWT
    PRGDM
    MHT
    OTHM            -0.001       0.000       0.000       0.000       0.000       0.000       0.000

  Specific indirect 23
    BWT
    PRGDM
    BMI
    OTHM             0.000       0.000       0.000       0.001       0.001       0.001       0.004

  Specific indirect 24
    BWT
    MAGE
    CIG0
    OTHM            -0.002      -0.002      -0.002       0.000       0.001       0.002       0.003

  Specific indirect 25
    BWT
    BMI
    MEDUC
    OTHM             0.009       0.010       0.011       0.013       0.016       0.019       0.029

  Specific indirect 26
    BWT
    BMI
    CIG0
    OTHM             0.011       0.012       0.012       0.016       0.019       0.023       0.033

  Specific indirect 27
    BWT
    BMI
    MAGE
    OTHM             0.004       0.005       0.005       0.006       0.007       0.007       0.008

  Specific indirect 28
    BWT
    PRECAREM
    MEDUC
    OTHM             0.000       0.000       0.000       0.000       0.000       0.000       0.000

  Specific indirect 29
    BWT
    PRECAREM
    CIG0
    OTHM             0.000       0.000       0.000       0.000       0.000       0.000       0.000

  Specific indirect 30
    BWT
    PRECAREM
    WIC
    OTHM             0.000       0.000       0.000       0.000       0.000       0.000       0.000

  Specific indirect 31
    BWT
    PRECAREM
    MAGE
    OTHM             0.000       0.000       0.000       0.000       0.000       0.000       0.000

  Specific indirect 32
    BWT
    PRECAREM
    BMI
    OTHM             0.000       0.000       0.000       0.000       0.000       0.000       0.000

  Specific indirect 33
    BWT
    WIC
    MEDUC
    CIG0
    OTHM             0.000       0.000       0.000       0.002       0.003       0.003       0.004

  Specific indirect 34
    BWT
    WIC
    MAGE
    CIG0
    OTHM             0.000       0.000       0.000       0.000       0.000       0.000       0.000

  Specific indirect 35
    BWT
    PRGBP
    MEDUC
    CIG0
    OTHM             0.007       0.007       0.007       0.013       0.022       0.030       0.049

  Specific indirect 36
    BWT
    PRGBP
    WIC
    MEDUC
    OTHM             0.006       0.006       0.007       0.009       0.012       0.012       0.015

  Specific indirect 37
    BWT
    PRGBP
    WIC
    MAGE
    OTHM             0.000       0.000       0.000       0.000       0.001       0.002       0.003

  Specific indirect 38
    BWT
    PRGBP
    MAGE
    CIG0
    OTHM             0.002       0.002       0.002       0.003       0.004       0.005       0.005

  Specific indirect 39
    BWT
    PRGBP
    BMI
    MEDUC
    OTHM             0.000       0.000       0.000       0.002       0.006       0.010       0.018

  Specific indirect 40
    BWT
    PRGBP
    BMI
    CIG0
    OTHM             0.000       0.000       0.000       0.003       0.008       0.013       0.021

  Specific indirect 41
    BWT
    PRGBP
    BMI
    MAGE
    OTHM             0.000       0.000       0.000       0.001       0.002       0.003       0.004

  Specific indirect 42
    BWT
    PRGDM
    MEDUC
    CIG0
    OTHM            -0.001       0.000       0.000       0.000       0.000       0.000       0.000

  Specific indirect 43
    BWT
    PRGDM
    WIC
    MEDUC
    OTHM             0.000       0.000       0.000       0.000       0.000       0.000       0.000

  Specific indirect 44
    BWT
    PRGDM
    WIC
    MAGE
    OTHM             0.000       0.000       0.000       0.000       0.000       0.000       0.000

  Specific indirect 45
    BWT
    PRGDM
    MAGE
    CIG0
    OTHM             0.000       0.000       0.000       0.000       0.000       0.000       0.000

  Specific indirect 46
    BWT
    PRGDM
    BMI
    MEDUC
    OTHM            -0.002       0.000       0.000       0.000       0.000       0.000       0.000

  Specific indirect 47
    BWT
    PRGDM
    BMI
    CIG0
    OTHM            -0.002      -0.001       0.000       0.000       0.000       0.000       0.000

  Specific indirect 48
    BWT
    PRGDM
    BMI
    MAGE
    OTHM             0.000       0.000       0.000       0.000       0.000       0.000       0.000

  Specific indirect 49
    BWT
    BMI
    MEDUC
    CIG0
    OTHM            -0.017      -0.010      -0.008      -0.006      -0.005      -0.005      -0.005

  Specific indirect 50
    BWT
    BMI
    MAGE
    CIG0
    OTHM            -0.003      -0.003      -0.003      -0.002      -0.002      -0.002      -0.002

  Specific indirect 51
    BWT
    PRECAREM
    MEDUC
    CIG0
    OTHM             0.000       0.000       0.000       0.000       0.000       0.000       0.000

  Specific indirect 52
    BWT
    PRECAREM
    WIC
    MEDUC
    OTHM             0.000       0.000       0.000       0.000       0.000       0.000       0.000

  Specific indirect 53
    BWT
    PRECAREM
    WIC
    MAGE
    OTHM             0.000       0.000       0.000       0.000       0.000       0.000       0.000

  Specific indirect 54
    BWT
    PRECAREM
    MAGE
    CIG0
    OTHM             0.000       0.000       0.000       0.000       0.000       0.000       0.000

  Specific indirect 55
    BWT
    PRECAREM
    BMI
    MEDUC
    OTHM             0.000       0.000       0.000       0.000       0.000       0.000       0.000

  Specific indirect 56
    BWT
    PRECAREM
    BMI
    CIG0
    OTHM             0.000       0.000       0.000       0.000       0.000       0.000       0.000

  Specific indirect 57
    BWT
    PRECAREM
    BMI
    MAGE
    OTHM             0.000       0.000       0.000       0.000       0.000       0.000       0.000

  Specific indirect 58
    BWT
    PRGBP
    WIC
    MEDUC
    CIG0
    OTHM            -0.008      -0.007      -0.006      -0.004      -0.003      -0.003      -0.003

  Specific indirect 59
    BWT
    PRGBP
    WIC
    MAGE
    CIG0
    OTHM            -0.001      -0.001       0.000       0.000       0.000       0.000       0.000

  Specific indirect 60
    BWT
    PRGBP
    BMI
    MEDUC
    CIG0
    OTHM            -0.010      -0.006      -0.003      -0.001       0.000       0.000       0.000

  Specific indirect 61
    BWT
    PRGBP
    BMI
    MAGE
    CIG0
    OTHM            -0.002      -0.001      -0.001       0.000       0.000       0.000       0.000

  Specific indirect 62
    BWT
    PRGDM
    WIC
    MEDUC
    CIG0
    OTHM             0.000       0.000       0.000       0.000       0.000       0.000       0.000

  Specific indirect 63
    BWT
    PRGDM
    WIC
    MAGE
    CIG0
    OTHM             0.000       0.000       0.000       0.000       0.000       0.000       0.000

  Specific indirect 64
    BWT
    PRGDM
    BMI
    MEDUC
    CIG0
    OTHM             0.000       0.000       0.000       0.000       0.000       0.000       0.001

  Specific indirect 65
    BWT
    PRGDM
    BMI
    MAGE
    CIG0
    OTHM             0.000       0.000       0.000       0.000       0.000       0.000       0.000

  Specific indirect 66
    BWT
    PRECAREM
    WIC
    MEDUC
    CIG0
    OTHM             0.000       0.000       0.000       0.000       0.000       0.000       0.000

  Specific indirect 67
    BWT
    PRECAREM
    WIC
    MAGE
    CIG0
    OTHM             0.000       0.000       0.000       0.000       0.000       0.000       0.000

  Specific indirect 68
    BWT
    PRECAREM
    BMI
    MEDUC
    CIG0
    OTHM             0.000       0.000       0.000       0.000       0.000       0.000       0.000

  Specific indirect 69
    BWT
    PRECAREM
    BMI
    MAGE
    CIG0
    OTHM             0.000       0.000       0.000       0.000       0.000       0.000       0.000

  Direct
    BWT
    OTHM            -0.120      -0.107      -0.101      -0.076      -0.053      -0.050      -0.041


Effects from AFRAMF to BWT

  Total             -0.056      -0.054      -0.052      -0.048      -0.043      -0.042      -0.037
  Total indirect     0.023       0.024       0.024       0.028       0.036       0.042       0.047

  Specific indirect 1
    BWT
    CIG0
    AFRAMF           0.011       0.018       0.019       0.028       0.037       0.041       0.048

  Specific indirect 2
    BWT
    WIC
    AFRAMF          -0.017      -0.015      -0.013      -0.007      -0.001      -0.001       0.001

  Specific indirect 3
    BWT
    PRGBP
    AFRAMF          -0.005      -0.003      -0.002       0.001       0.008       0.013       0.020

  Specific indirect 4
    BWT
    PRGDM
    AFRAMF           0.000       0.000       0.000       0.000       0.001       0.001       0.001

  Specific indirect 5
    BWT
    FAGE
    AFRAMF          -0.001       0.000       0.001       0.001       0.001       0.002       0.002

  Specific indirect 6
    BWT
    PAYER
    FEDUC
    AFRAMF          -0.007      -0.001       0.000       0.000       0.000       0.000       0.000

  Specific indirect 7
    BWT
    PAYER
    FAGE
    AFRAMF          -0.002       0.000       0.000       0.000       0.000       0.000       0.000

  Specific indirect 8
    BWT
    MEDUC
    CIG0
    AFRAMF          -0.020      -0.009      -0.007      -0.004      -0.001       0.000       0.001

  Specific indirect 9
    BWT
    PRGBP
    CIG0
    AFRAMF          -0.068      -0.060      -0.042      -0.020      -0.010      -0.010      -0.010

  Specific indirect 10
    BWT
    PRGBP
    WIC
    AFRAMF           0.011       0.011       0.011       0.017       0.025       0.036       0.045

  Specific indirect 11
    BWT
    PRGBP
    FAGE
    AFRAMF          -0.001      -0.001      -0.001       0.000       0.000       0.001       0.002

  Specific indirect 12
    BWT
    PRGDM
    CIG0
    AFRAMF           0.000       0.000       0.000       0.000       0.000       0.000       0.001

  Specific indirect 13
    BWT
    PRGDM
    WIC
    AFRAMF           0.000       0.000       0.000       0.000       0.000       0.000       0.000

  Specific indirect 14
    BWT
    PRGDM
    FAGE
    AFRAMF           0.000       0.000       0.000       0.000       0.000       0.000       0.000

  Specific indirect 15
    BWT
    MAGE
    CIG0
    AFRAMF          -0.001      -0.001      -0.001       0.000       0.001       0.001       0.003

  Specific indirect 16
    BWT
    BMI
    CIG0
    AFRAMF           0.007       0.007       0.007       0.010       0.014       0.019       0.029

  Specific indirect 17
    BWT
    PRECAREM
    CIG0
    AFRAMF           0.000       0.000       0.000       0.000       0.000       0.000       0.000

  Specific indirect 18
    BWT
    PRECAREM
    WIC
    AFRAMF           0.000       0.000       0.000       0.000       0.000       0.000       0.000

  Specific indirect 19
    BWT
    PAYER
    FEDUC
    FAGE
    AFRAMF          -0.002       0.000       0.000       0.000       0.000       0.000       0.000

  Specific indirect 20
    BWT
    WIC
    MEDUC
    CIG0
    AFRAMF           0.000       0.000       0.000       0.001       0.002       0.002       0.003

  Specific indirect 21
    BWT
    WIC
    MAGE
    CIG0
    AFRAMF           0.000       0.000       0.000       0.000       0.000       0.000       0.000

  Specific indirect 22
    BWT
    PRGBP
    PAYER
    FEDUC
    AFRAMF          -0.001      -0.001       0.000       0.000       0.000       0.000       0.002

  Specific indirect 23
    BWT
    PRGBP
    PAYER
    FAGE
    AFRAMF           0.000       0.000       0.000       0.000       0.000       0.000       0.000

  Specific indirect 24
    BWT
    PRGBP
    MEDUC
    CIG0
    AFRAMF           0.004       0.004       0.004       0.008       0.016       0.025       0.042

  Specific indirect 25
    BWT
    PRGBP
    MAGE
    CIG0
    AFRAMF           0.001       0.001       0.001       0.002       0.003       0.003       0.005

  Specific indirect 26
    BWT
    PRGBP
    BMI
    CIG0
    AFRAMF           0.000       0.000       0.000       0.002       0.006       0.011       0.017

  Specific indirect 27
    BWT
    PRGDM
    PAYER
    FEDUC
    AFRAMF           0.000       0.000       0.000       0.000       0.000       0.000       0.000

  Specific indirect 28
    BWT
    PRGDM
    PAYER
    FAGE
    AFRAMF           0.000       0.000       0.000       0.000       0.000       0.000       0.000

  Specific indirect 29
    BWT
    PRGDM
    MEDUC
    CIG0
    AFRAMF          -0.001       0.000       0.000       0.000       0.000       0.000       0.000

  Specific indirect 30
    BWT
    PRGDM
    MAGE
    CIG0
    AFRAMF           0.000       0.000       0.000       0.000       0.000       0.000       0.000

  Specific indirect 31
    BWT
    PRGDM
    BMI
    CIG0
    AFRAMF          -0.002       0.000       0.000       0.000       0.000       0.000       0.000

  Specific indirect 32
    BWT
    BMI
    MEDUC
    CIG0
    AFRAMF          -0.014      -0.008      -0.006      -0.004      -0.003      -0.003      -0.003

  Specific indirect 33
    BWT
    BMI
    MAGE
    CIG0
    AFRAMF          -0.003      -0.002      -0.002      -0.002      -0.001      -0.001      -0.001

  Specific indirect 34
    BWT
    PRECAREM
    PAYER
    FEDUC
    AFRAMF           0.000       0.000       0.000       0.000       0.000       0.000       0.000

  Specific indirect 35
    BWT
    PRECAREM
    PAYER
    FAGE
    AFRAMF           0.000       0.000       0.000       0.000       0.000       0.000       0.000

  Specific indirect 36
    BWT
    PRECAREM
    MEDUC
    CIG0
    AFRAMF           0.000       0.000       0.000       0.000       0.000       0.000       0.000

  Specific indirect 37
    BWT
    PRECAREM
    MAGE
    CIG0
    AFRAMF           0.000       0.000       0.000       0.000       0.000       0.000       0.000

  Specific indirect 38
    BWT
    PRECAREM
    BMI
    CIG0
    AFRAMF           0.000       0.000       0.000       0.000       0.000       0.000       0.000

  Specific indirect 39
    BWT
    PRGBP
    PAYER
    FEDUC
    FAGE
    AFRAMF           0.000       0.000       0.000       0.000       0.000       0.000       0.000

  Specific indirect 40
    BWT
    PRGBP
    WIC
    MEDUC
    CIG0
    AFRAMF          -0.007      -0.005      -0.004      -0.003      -0.002      -0.002      -0.002

  Specific indirect 41
    BWT
    PRGBP
    WIC
    MAGE
    CIG0
    AFRAMF          -0.001      -0.001       0.000       0.000       0.000       0.000       0.000

  Specific indirect 42
    BWT
    PRGBP
    BMI
    MEDUC
    CIG0
    AFRAMF          -0.009      -0.005      -0.002      -0.001       0.000       0.000       0.000

  Specific indirect 43
    BWT
    PRGBP
    BMI
    MAGE
    CIG0
    AFRAMF          -0.002      -0.001      -0.001       0.000       0.000       0.000       0.000

  Specific indirect 44
    BWT
    PRGDM
    PAYER
    FEDUC
    FAGE
    AFRAMF           0.000       0.000       0.000       0.000       0.000       0.000       0.000

  Specific indirect 45
    BWT
    PRGDM
    WIC
    MEDUC
    CIG0
    AFRAMF           0.000       0.000       0.000       0.000       0.000       0.000       0.000

  Specific indirect 46
    BWT
    PRGDM
    WIC
    MAGE
    CIG0
    AFRAMF           0.000       0.000       0.000       0.000       0.000       0.000       0.000

  Specific indirect 47
    BWT
    PRGDM
    BMI
    MEDUC
    CIG0
    AFRAMF           0.000       0.000       0.000       0.000       0.000       0.000       0.001

  Specific indirect 48
    BWT
    PRGDM
    BMI
    MAGE
    CIG0
    AFRAMF           0.000       0.000       0.000       0.000       0.000       0.000       0.000

  Specific indirect 49
    BWT
    PRECAREM
    PAYER
    FEDUC
    FAGE
    AFRAMF           0.000       0.000       0.000       0.000       0.000       0.000       0.000

  Specific indirect 50
    BWT
    PRECAREM
    WIC
    MEDUC
    CIG0
    AFRAMF           0.000       0.000       0.000       0.000       0.000       0.000       0.000

  Specific indirect 51
    BWT
    PRECAREM
    WIC
    MAGE
    CIG0
    AFRAMF           0.000       0.000       0.000       0.000       0.000       0.000       0.000

  Specific indirect 52
    BWT
    PRECAREM
    BMI
    MEDUC
    CIG0
    AFRAMF           0.000       0.000       0.000       0.000       0.000       0.000       0.000

  Specific indirect 53
    BWT
    PRECAREM
    BMI
    MAGE
    CIG0
    AFRAMF           0.000       0.000       0.000       0.000       0.000       0.000       0.000

  Direct
    BWT
    AFRAMF          -0.095      -0.089      -0.084      -0.077      -0.069      -0.068      -0.066


Effects from FHISP to BWT

  Total             -0.038      -0.036      -0.035      -0.032      -0.029      -0.028      -0.023
  Total indirect     0.016       0.033       0.033       0.038       0.049       0.056       0.056

  Specific indirect 1
    BWT
    CIG0
    FHISP            0.012       0.025       0.028       0.040       0.054       0.059       0.066

  Specific indirect 2
    BWT
    WIC
    FHISP           -0.019      -0.016      -0.015      -0.008      -0.002      -0.001       0.001

  Specific indirect 3
    BWT
    PRGBP
    FHISP           -0.007      -0.002      -0.002       0.001       0.011       0.015       0.020

  Specific indirect 4
    BWT
    PRGDM
    FHISP            0.000       0.000       0.000       0.000       0.000       0.000       0.001

  Specific indirect 5
    BWT
    FAGE
    FHISP           -0.001       0.001       0.001       0.002       0.002       0.002       0.002

  Specific indirect 6
    BWT
    PAYER
    FEDUC
    FHISP           -0.010      -0.001      -0.001       0.000       0.000       0.000       0.000

  Specific indirect 7
    BWT
    PAYER
    FAGE
    FHISP           -0.002       0.000       0.000       0.000       0.000       0.000       0.000

  Specific indirect 8
    BWT
    MEDUC
    CIG0
    FHISP           -0.020      -0.012      -0.010      -0.006      -0.001      -0.001       0.001

  Specific indirect 9
    BWT
    PRGBP
    CIG0
    FHISP           -0.083      -0.072      -0.058      -0.029      -0.015      -0.016      -0.015

  Specific indirect 10
    BWT
    PRGBP
    WIC
    FHISP            0.013       0.013       0.013       0.019       0.029       0.038       0.046

  Specific indirect 11
    BWT
    PRGBP
    FAGE
    FHISP           -0.001      -0.001      -0.001      -0.001       0.000       0.001       0.002

  Specific indirect 12
    BWT
    PRGDM
    CIG0
    FHISP            0.000       0.000       0.000       0.000       0.000       0.000       0.001

  Specific indirect 13
    BWT
    PRGDM
    WIC
    FHISP            0.000       0.000       0.000       0.000       0.000       0.000       0.000

  Specific indirect 14
    BWT
    PRGDM
    FAGE
    FHISP            0.000       0.000       0.000       0.000       0.000       0.000       0.000

  Specific indirect 15
    BWT
    MAGE
    CIG0
    FHISP           -0.002      -0.002      -0.002       0.000       0.001       0.002       0.003

  Specific indirect 16
    BWT
    BMI
    CIG0
    FHISP            0.010       0.011       0.011       0.014       0.020       0.024       0.030

  Specific indirect 17
    BWT
    PRECAREM
    CIG0
    FHISP            0.000       0.000       0.000       0.000       0.000       0.000       0.000

  Specific indirect 18
    BWT
    PRECAREM
    WIC
    FHISP            0.000       0.000       0.000       0.000       0.000       0.000       0.000

  Specific indirect 19
    BWT
    PAYER
    FEDUC
    FAGE
    FHISP           -0.002       0.000       0.000       0.000       0.000       0.000       0.000

  Specific indirect 20
    BWT
    WIC
    MEDUC
    CIG0
    FHISP            0.000       0.000       0.000       0.002       0.003       0.003       0.004

  Specific indirect 21
    BWT
    WIC
    MAGE
    CIG0
    FHISP            0.000       0.000       0.000       0.000       0.000       0.000       0.000

  Specific indirect 22
    BWT
    PRGBP
    PAYER
    FEDUC
    FHISP           -0.001      -0.001      -0.001       0.000       0.000       0.000       0.003

  Specific indirect 23
    BWT
    PRGBP
    PAYER
    FAGE
    FHISP            0.000       0.000       0.000       0.000       0.000       0.000       0.001

  Specific indirect 24
    BWT
    PRGBP
    MEDUC
    CIG0
    FHISP            0.006       0.006       0.006       0.011       0.022       0.031       0.044

  Specific indirect 25
    BWT
    PRGBP
    MAGE
    CIG0
    FHISP            0.002       0.002       0.002       0.003       0.004       0.004       0.005

  Specific indirect 26
    BWT
    PRGBP
    BMI
    CIG0
    FHISP            0.000       0.000       0.000       0.003       0.008       0.013       0.019

  Specific indirect 27
    BWT
    PRGDM
    PAYER
    FEDUC
    FHISP            0.000       0.000       0.000       0.000       0.000       0.000       0.000

  Specific indirect 28
    BWT
    PRGDM
    PAYER
    FAGE
    FHISP            0.000       0.000       0.000       0.000       0.000       0.000       0.000

  Specific indirect 29
    BWT
    PRGDM
    MEDUC
    CIG0
    FHISP           -0.001       0.000       0.000       0.000       0.000       0.000       0.000

  Specific indirect 30
    BWT
    PRGDM
    MAGE
    CIG0
    FHISP            0.000       0.000       0.000       0.000       0.000       0.000       0.000

  Specific indirect 31
    BWT
    PRGDM
    BMI
    CIG0
    FHISP           -0.002      -0.001       0.000       0.000       0.000       0.000       0.000

  Specific indirect 32
    BWT
    BMI
    MEDUC
    CIG0
    FHISP           -0.015      -0.010      -0.008      -0.006      -0.004      -0.004      -0.004

  Specific indirect 33
    BWT
    BMI
    MAGE
    CIG0
    FHISP           -0.003      -0.003      -0.003      -0.002      -0.002      -0.002      -0.002

  Specific indirect 34
    BWT
    PRECAREM
    PAYER
    FEDUC
    FHISP            0.000       0.000       0.000       0.000       0.000       0.000       0.000

  Specific indirect 35
    BWT
    PRECAREM
    PAYER
    FAGE
    FHISP            0.000       0.000       0.000       0.000       0.000       0.000       0.000

  Specific indirect 36
    BWT
    PRECAREM
    MEDUC
    CIG0
    FHISP            0.000       0.000       0.000       0.000       0.000       0.000       0.000

  Specific indirect 37
    BWT
    PRECAREM
    MAGE
    CIG0
    FHISP            0.000       0.000       0.000       0.000       0.000       0.000       0.000

  Specific indirect 38
    BWT
    PRECAREM
    BMI
    CIG0
    FHISP            0.000       0.000       0.000       0.000       0.000       0.000       0.000

  Specific indirect 39
    BWT
    PRGBP
    PAYER
    FEDUC
    FAGE
    FHISP            0.000       0.000       0.000       0.000       0.000       0.000       0.000

  Specific indirect 40
    BWT
    PRGBP
    WIC
    MEDUC
    CIG0
    FHISP           -0.008      -0.007      -0.006      -0.004      -0.003      -0.003      -0.002

  Specific indirect 41
    BWT
    PRGBP
    WIC
    MAGE
    CIG0
    FHISP           -0.001      -0.001       0.000       0.000       0.000       0.000       0.000

  Specific indirect 42
    BWT
    PRGBP
    BMI
    MEDUC
    CIG0
    FHISP           -0.009      -0.006      -0.003      -0.001       0.000       0.000       0.000

  Specific indirect 43
    BWT
    PRGBP
    BMI
    MAGE
    CIG0
    FHISP           -0.002      -0.001      -0.001       0.000       0.000       0.000       0.000

  Specific indirect 44
    BWT
    PRGDM
    PAYER
    FEDUC
    FAGE
    FHISP            0.000       0.000       0.000       0.000       0.000       0.000       0.000

  Specific indirect 45
    BWT
    PRGDM
    WIC
    MEDUC
    CIG0
    FHISP            0.000       0.000       0.000       0.000       0.000       0.000       0.000

  Specific indirect 46
    BWT
    PRGDM
    WIC
    MAGE
    CIG0
    FHISP            0.000       0.000       0.000       0.000       0.000       0.000       0.000

  Specific indirect 47
    BWT
    PRGDM
    BMI
    MEDUC
    CIG0
    FHISP            0.000       0.000       0.000       0.000       0.000       0.000       0.001

  Specific indirect 48
    BWT
    PRGDM
    BMI
    MAGE
    CIG0
    FHISP            0.000       0.000       0.000       0.000       0.000       0.000       0.000

  Specific indirect 49
    BWT
    PRECAREM
    PAYER
    FEDUC
    FAGE
    FHISP            0.000       0.000       0.000       0.000       0.000       0.000       0.000

  Specific indirect 50
    BWT
    PRECAREM
    WIC
    MEDUC
    CIG0
    FHISP            0.000       0.000       0.000       0.000       0.000       0.000       0.000

  Specific indirect 51
    BWT
    PRECAREM
    WIC
    MAGE
    CIG0
    FHISP            0.000       0.000       0.000       0.000       0.000       0.000       0.000

  Specific indirect 52
    BWT
    PRECAREM
    BMI
    MEDUC
    CIG0
    FHISP            0.000       0.000       0.000       0.000       0.000       0.000       0.000

  Specific indirect 53
    BWT
    PRECAREM
    BMI
    MAGE
    CIG0
    FHISP            0.000       0.000       0.000       0.000       0.000       0.000       0.000

  Direct
    BWT
    FHISP           -0.088      -0.087      -0.081      -0.070      -0.064      -0.063      -0.042


Effects from OTHF to BWT

  Total             -0.109      -0.107      -0.106      -0.101      -0.096      -0.095      -0.093
  Total indirect    -0.003      -0.003      -0.002       0.002       0.006       0.014       0.019

  Specific indirect 1
    BWT
    CIG0
    OTHF            -0.019      -0.017      -0.015      -0.011      -0.007      -0.006       0.000

  Specific indirect 2
    BWT
    WIC
    OTHF            -0.005      -0.003      -0.003      -0.001       0.000       0.000       0.000

  Specific indirect 3
    BWT
    PRGBP
    OTHF             0.002       0.004       0.005       0.008       0.011       0.011       0.012

  Specific indirect 4
    BWT
    PRGDM
    OTHF            -0.001      -0.001      -0.001       0.000       0.000       0.000       0.000

  Specific indirect 5
    BWT
    FAGE
    OTHF            -0.003      -0.003      -0.003      -0.003      -0.002      -0.001       0.001

  Specific indirect 6
    BWT
    PAYER
    FEDUC
    OTHF             0.000       0.000       0.000       0.000       0.001       0.001       0.008

  Specific indirect 7
    BWT
    PAYER
    FAGE
    OTHF             0.000       0.000       0.000       0.000       0.000       0.000       0.002

  Specific indirect 8
    BWT
    MEDUC
    CIG0
    OTHF             0.000       0.000       0.000       0.001       0.003       0.003       0.004

  Specific indirect 9
    BWT
    PRGBP
    CIG0
    OTHF             0.003       0.004       0.004       0.007       0.016       0.023       0.029

  Specific indirect 10
    BWT
    PRGBP
    WIC
    OTHF             0.002       0.002       0.002       0.003       0.005       0.006       0.014

  Specific indirect 11
    BWT
    PRGBP
    FAGE
    OTHF            -0.003      -0.001       0.000       0.001       0.001       0.001       0.001

  Specific indirect 12
    BWT
    PRGDM
    CIG0
    OTHF             0.000       0.000       0.000       0.000       0.000       0.000       0.000

  Specific indirect 13
    BWT
    PRGDM
    WIC
    OTHF             0.000       0.000       0.000       0.000       0.000       0.000       0.000

  Specific indirect 14
    BWT
    PRGDM
    FAGE
    OTHF             0.000       0.000       0.000       0.000       0.000       0.000       0.000

  Specific indirect 15
    BWT
    MAGE
    CIG0
    OTHF            -0.001       0.000       0.000       0.000       0.000       0.000       0.001

  Specific indirect 16
    BWT
    BMI
    CIG0
    OTHF            -0.009      -0.007      -0.005      -0.004      -0.003      -0.003      -0.002

  Specific indirect 17
    BWT
    PRECAREM
    CIG0
    OTHF             0.000       0.000       0.000       0.000       0.000       0.000       0.000

  Specific indirect 18
    BWT
    PRECAREM
    WIC
    OTHF             0.000       0.000       0.000       0.000       0.000       0.000       0.000

  Specific indirect 19
    BWT
    PAYER
    FEDUC
    FAGE
    OTHF             0.000       0.000       0.000       0.000       0.000       0.000       0.001

  Specific indirect 20
    BWT
    WIC
    MEDUC
    CIG0
    OTHF            -0.001      -0.001      -0.001       0.000       0.000       0.000       0.000

  Specific indirect 21
    BWT
    WIC
    MAGE
    CIG0
    OTHF             0.000       0.000       0.000       0.000       0.000       0.000       0.000

  Specific indirect 22
    BWT
    PRGBP
    PAYER
    FEDUC
    OTHF            -0.002       0.000       0.000       0.000       0.001       0.001       0.001

  Specific indirect 23
    BWT
    PRGBP
    PAYER
    FAGE
    OTHF             0.000       0.000       0.000       0.000       0.000       0.000       0.000

  Specific indirect 24
    BWT
    PRGBP
    MEDUC
    CIG0
    OTHF            -0.012      -0.009      -0.006      -0.003      -0.002      -0.002      -0.001

  Specific indirect 25
    BWT
    PRGBP
    MAGE
    CIG0
    OTHF            -0.002      -0.001      -0.001      -0.001       0.000       0.000       0.000

  Specific indirect 26
    BWT
    PRGBP
    BMI
    CIG0
    OTHF            -0.005      -0.004      -0.002      -0.001       0.000       0.000       0.000

  Specific indirect 27
    BWT
    PRGDM
    PAYER
    FEDUC
    OTHF             0.000       0.000       0.000       0.000       0.000       0.000       0.000

  Specific indirect 28
    BWT
    PRGDM
    PAYER
    FAGE
    OTHF             0.000       0.000       0.000       0.000       0.000       0.000       0.000

  Specific indirect 29
    BWT
    PRGDM
    MEDUC
    CIG0
    OTHF             0.000       0.000       0.000       0.000       0.000       0.000       0.000

  Specific indirect 30
    BWT
    PRGDM
    MAGE
    CIG0
    OTHF             0.000       0.000       0.000       0.000       0.000       0.000       0.000

  Specific indirect 31
    BWT
    PRGDM
    BMI
    CIG0
    OTHF             0.000       0.000       0.000       0.000       0.000       0.000       0.000

  Specific indirect 32
    BWT
    BMI
    MEDUC
    CIG0
    OTHF             0.001       0.001       0.001       0.002       0.002       0.003       0.004

  Specific indirect 33
    BWT
    BMI
    MAGE
    CIG0
    OTHF             0.000       0.000       0.000       0.001       0.001       0.001       0.001

  Specific indirect 34
    BWT
    PRECAREM
    PAYER
    FEDUC
    OTHF             0.000       0.000       0.000       0.000       0.000       0.000       0.000

  Specific indirect 35
    BWT
    PRECAREM
    PAYER
    FAGE
    OTHF             0.000       0.000       0.000       0.000       0.000       0.000       0.000

  Specific indirect 36
    BWT
    PRECAREM
    MEDUC
    CIG0
    OTHF             0.000       0.000       0.000       0.000       0.000       0.000       0.000

  Specific indirect 37
    BWT
    PRECAREM
    MAGE
    CIG0
    OTHF             0.000       0.000       0.000       0.000       0.000       0.000       0.000

  Specific indirect 38
    BWT
    PRECAREM
    BMI
    CIG0
    OTHF             0.000       0.000       0.000       0.000       0.000       0.000       0.000

  Specific indirect 39
    BWT
    PRGBP
    PAYER
    FEDUC
    FAGE
    OTHF             0.000       0.000       0.000       0.000       0.000       0.000       0.000

  Specific indirect 40
    BWT
    PRGBP
    WIC
    MEDUC
    CIG0
    OTHF             0.001       0.001       0.001       0.001       0.002       0.002       0.003

  Specific indirect 41
    BWT
    PRGBP
    WIC
    MAGE
    CIG0
    OTHF             0.000       0.000       0.000       0.000       0.000       0.000       0.000

  Specific indirect 42
    BWT
    PRGBP
    BMI
    MEDUC
    CIG0
    OTHF             0.000       0.000       0.000       0.000       0.001       0.002       0.002

  Specific indirect 43
    BWT
    PRGBP
    BMI
    MAGE
    CIG0
    OTHF             0.000       0.000       0.000       0.000       0.000       0.000       0.001

  Specific indirect 44
    BWT
    PRGDM
    PAYER
    FEDUC
    FAGE
    OTHF             0.000       0.000       0.000       0.000       0.000       0.000       0.000

  Specific indirect 45
    BWT
    PRGDM
    WIC
    MEDUC
    CIG0
    OTHF             0.000       0.000       0.000       0.000       0.000       0.000       0.000

  Specific indirect 46
    BWT
    PRGDM
    WIC
    MAGE
    CIG0
    OTHF             0.000       0.000       0.000       0.000       0.000       0.000       0.000

  Specific indirect 47
    BWT
    PRGDM
    BMI
    MEDUC
    CIG0
    OTHF             0.000       0.000       0.000       0.000       0.000       0.000       0.000

  Specific indirect 48
    BWT
    PRGDM
    BMI
    MAGE
    CIG0
    OTHF             0.000       0.000       0.000       0.000       0.000       0.000       0.000

  Specific indirect 49
    BWT
    PRECAREM
    PAYER
    FEDUC
    FAGE
    OTHF             0.000       0.000       0.000       0.000       0.000       0.000       0.000

  Specific indirect 50
    BWT
    PRECAREM
    WIC
    MEDUC
    CIG0
    OTHF             0.000       0.000       0.000       0.000       0.000       0.000       0.000

  Specific indirect 51
    BWT
    PRECAREM
    WIC
    MAGE
    CIG0
    OTHF             0.000       0.000       0.000       0.000       0.000       0.000       0.000

  Specific indirect 52
    BWT
    PRECAREM
    BMI
    MEDUC
    CIG0
    OTHF             0.000       0.000       0.000       0.000       0.000       0.000       0.000

  Specific indirect 53
    BWT
    PRECAREM
    BMI
    MAGE
    CIG0
    OTHF             0.000       0.000       0.000       0.000       0.000       0.000       0.000

  Direct
    BWT
    OTHF            -0.118      -0.112      -0.109      -0.103      -0.097      -0.096      -0.095


Effects from SOCDEP to BWT

  Total             -0.034      -0.030      -0.028      -0.024      -0.022      -0.021      -0.020
  Total indirect    -0.201      -0.175      -0.159      -0.099      -0.043      -0.032      -0.006

  Specific indirect 1
    BWT
    PAYER
    SOCDEP          -0.007      -0.006      -0.005      -0.003      -0.001       0.000       0.004

  Specific indirect 2
    BWT
    MEDUC
    SOCDEP          -0.085      -0.070      -0.063      -0.036      -0.009      -0.006       0.002

  Specific indirect 3
    BWT
    CIG0
    SOCDEP          -0.058      -0.055      -0.050      -0.037      -0.026      -0.022      -0.006

  Specific indirect 4
    BWT
    WIC
    SOCDEP          -0.064      -0.053      -0.049      -0.027      -0.006      -0.002       0.003

  Specific indirect 5
    BWT
    PRGBP
    SOCDEP          -0.261      -0.239      -0.225      -0.165      -0.115      -0.112      -0.102

  Specific indirect 6
    BWT
    PRGDM
    SOCDEP          -0.001      -0.001      -0.001       0.000       0.001       0.001       0.001

  Specific indirect 7
    BWT
    FAGE
    SOCDEP          -0.002       0.002       0.004       0.005       0.007       0.007       0.007

  Specific indirect 8
    BWT
    MAGE
    SOCDEP          -0.012      -0.010      -0.009      -0.001       0.005       0.008       0.014

  Specific indirect 9
    BWT
    MHT
    SOCDEP          -0.015      -0.015      -0.015      -0.014      -0.014      -0.013      -0.010

  Specific indirect 10
    BWT
    BMI
    SOCDEP           0.052       0.058       0.061       0.072       0.083       0.085       0.090

  Specific indirect 11
    BWT
    PRECAREM
    SOCDEP           0.000       0.000       0.000       0.000       0.000       0.000       0.000

  Specific indirect 12
    BWT
    PAYER
    FEDUC
    SOCDEP          -0.012      -0.002      -0.001      -0.001       0.000       0.000       0.001

  Specific indirect 13
    BWT
    PAYER
    FAGE
    SOCDEP          -0.003      -0.001       0.000       0.000       0.000       0.000       0.000

  Specific indirect 14
    BWT
    MEDUC
    CIG0
    SOCDEP          -0.002       0.001       0.001       0.005       0.009       0.011       0.022

  Specific indirect 15
    BWT
    WIC
    MEDUC
    SOCDEP          -0.001       0.001       0.002       0.010       0.018       0.021       0.025

  Specific indirect 16
    BWT
    WIC
    MAGE
    SOCDEP           0.000       0.000       0.000       0.000       0.001       0.001       0.002

  Specific indirect 17
    BWT
    PRGBP
    PAYER
    SOCDEP          -0.007      -0.006      -0.005      -0.003      -0.002      -0.001       0.002

  Specific indirect 18
    BWT
    PRGBP
    MEDUC
    SOCDEP           0.046       0.049       0.051       0.078       0.111       0.123       0.155

  Specific indirect 19
    BWT
    PRGBP
    CIG0
    SOCDEP           0.013       0.015       0.015       0.027       0.046       0.053       0.071

  Specific indirect 20
    BWT
    PRGBP
    WIC
    SOCDEP           0.021       0.050       0.051       0.067       0.086       0.090       0.098

  Specific indirect 21
    BWT
    PRGBP
    FAGE
    SOCDEP          -0.003      -0.003      -0.003      -0.002       0.000       0.002       0.005

  Specific indirect 22
    BWT
    PRGBP
    MAGE
    SOCDEP           0.012       0.013       0.013       0.018       0.024       0.025       0.027

  Specific indirect 23
    BWT
    PRGBP
    MHT
    SOCDEP           0.000       0.000       0.000       0.000       0.001       0.001       0.001

  Specific indirect 24
    BWT
    PRGBP
    BMI
    SOCDEP          -0.001       0.000       0.001       0.013       0.031       0.041       0.055

  Specific indirect 25
    BWT
    PRGDM
    PAYER
    SOCDEP           0.000       0.000       0.000       0.000       0.000       0.000       0.000

  Specific indirect 26
    BWT
    PRGDM
    MEDUC
    SOCDEP          -0.002      -0.001       0.000       0.000       0.000       0.000       0.001

  Specific indirect 27
    BWT
    PRGDM
    CIG0
    SOCDEP          -0.001       0.000       0.000       0.000       0.000       0.000       0.000

  Specific indirect 28
    BWT
    PRGDM
    WIC
    SOCDEP          -0.001       0.000       0.000       0.000       0.000       0.000       0.000

  Specific indirect 29
    BWT
    PRGDM
    FAGE
    SOCDEP           0.000       0.000       0.000       0.000       0.000       0.000       0.000

  Specific indirect 30
    BWT
    PRGDM
    MAGE
    SOCDEP           0.000       0.000       0.000       0.001       0.001       0.001       0.002

  Specific indirect 31
    BWT
    PRGDM
    MHT
    SOCDEP           0.000       0.000       0.000       0.000       0.000       0.000       0.000

  Specific indirect 32
    BWT
    PRGDM
    BMI
    SOCDEP          -0.006      -0.002      -0.002      -0.001      -0.001       0.000       0.000

  Specific indirect 33
    BWT
    MAGE
    CIG0
    SOCDEP          -0.002      -0.001      -0.001       0.000       0.001       0.002       0.002

  Specific indirect 34
    BWT
    BMI
    MEDUC
    SOCDEP          -0.054      -0.046      -0.045      -0.039      -0.033      -0.031      -0.027

  Specific indirect 35
    BWT
    BMI
    CIG0
    SOCDEP          -0.033      -0.017      -0.016      -0.013      -0.011      -0.010      -0.009

  Specific indirect 36
    BWT
    BMI
    MAGE
    SOCDEP          -0.018      -0.017      -0.016      -0.014      -0.012      -0.011      -0.007

  Specific indirect 37
    BWT
    PRECAREM
    PAYER
    SOCDEP           0.000       0.000       0.000       0.000       0.000       0.000       0.000

  Specific indirect 38
    BWT
    PRECAREM
    MEDUC
    SOCDEP           0.000       0.000       0.000       0.000       0.000       0.000       0.000

  Specific indirect 39
    BWT
    PRECAREM
    CIG0
    SOCDEP           0.000       0.000       0.000       0.000       0.000       0.000       0.000

  Specific indirect 40
    BWT
    PRECAREM
    WIC
    SOCDEP           0.000       0.000       0.000       0.000       0.000       0.000       0.000

  Specific indirect 41
    BWT
    PRECAREM
    MAGE
    SOCDEP           0.000       0.000       0.000       0.000       0.000       0.000       0.000

  Specific indirect 42
    BWT
    PRECAREM
    BMI
    SOCDEP           0.000       0.000       0.000       0.000       0.000       0.000       0.000

  Specific indirect 43
    BWT
    PAYER
    FEDUC
    FAGE
    SOCDEP          -0.002       0.000       0.000       0.000       0.000       0.000       0.000

  Specific indirect 44
    BWT
    WIC
    MEDUC
    CIG0
    SOCDEP          -0.004      -0.003      -0.003      -0.001       0.000       0.000       0.000

  Specific indirect 45
    BWT
    WIC
    MAGE
    CIG0
    SOCDEP           0.000       0.000       0.000       0.000       0.000       0.000       0.000

  Specific indirect 46
    BWT
    PRGBP
    PAYER
    FEDUC
    SOCDEP          -0.002      -0.002      -0.001      -0.001       0.000       0.000       0.003

  Specific indirect 47
    BWT
    PRGBP
    PAYER
    FAGE
    SOCDEP          -0.001      -0.001       0.000       0.000       0.000       0.000       0.001

  Specific indirect 48
    BWT
    PRGBP
    MEDUC
    CIG0
    SOCDEP          -0.052      -0.021      -0.018      -0.011      -0.006      -0.006      -0.006

  Specific indirect 49
    BWT
    PRGBP
    WIC
    MEDUC
    SOCDEP          -0.037      -0.034      -0.032      -0.025      -0.020      -0.019      -0.016

  Specific indirect 50
    BWT
    PRGBP
    WIC
    MAGE
    SOCDEP          -0.006      -0.004      -0.002      -0.001       0.000       0.000       0.000

  Specific indirect 51
    BWT
    PRGBP
    MAGE
    CIG0
    SOCDEP          -0.006      -0.004      -0.004      -0.003      -0.002      -0.002      -0.001

  Specific indirect 52
    BWT
    PRGBP
    BMI
    MEDUC
    SOCDEP          -0.033      -0.023      -0.017      -0.007       0.000       0.000       0.000

  Specific indirect 53
    BWT
    PRGBP
    BMI
    CIG0
    SOCDEP          -0.017      -0.010      -0.007      -0.002       0.000       0.000       0.000

  Specific indirect 54
    BWT
    PRGBP
    BMI
    MAGE
    SOCDEP          -0.009      -0.007      -0.006      -0.003       0.000       0.000       0.000

  Specific indirect 55
    BWT
    PRGDM
    PAYER
    FEDUC
    SOCDEP           0.000       0.000       0.000       0.000       0.000       0.000       0.000

  Specific indirect 56
    BWT
    PRGDM
    PAYER
    FAGE
    SOCDEP           0.000       0.000       0.000       0.000       0.000       0.000       0.000

  Specific indirect 57
    BWT
    PRGDM
    MEDUC
    CIG0
    SOCDEP           0.000       0.000       0.000       0.000       0.000       0.000       0.001

  Specific indirect 58
    BWT
    PRGDM
    WIC
    MEDUC
    SOCDEP           0.000       0.000       0.000       0.000       0.000       0.000       0.000

  Specific indirect 59
    BWT
    PRGDM
    WIC
    MAGE
    SOCDEP           0.000       0.000       0.000       0.000       0.000       0.000       0.000

  Specific indirect 60
    BWT
    PRGDM
    MAGE
    CIG0
    SOCDEP          -0.001       0.000       0.000       0.000       0.000       0.000       0.000

  Specific indirect 61
    BWT
    PRGDM
    BMI
    MEDUC
    SOCDEP           0.000       0.000       0.000       0.001       0.001       0.001       0.004

  Specific indirect 62
    BWT
    PRGDM
    BMI
    CIG0
    SOCDEP           0.000       0.000       0.000       0.000       0.000       0.000       0.003

  Specific indirect 63
    BWT
    PRGDM
    BMI
    MAGE
    SOCDEP           0.000       0.000       0.000       0.000       0.000       0.000       0.001

  Specific indirect 64
    BWT
    BMI
    MEDUC
    CIG0
    SOCDEP           0.004       0.004       0.004       0.005       0.007       0.007       0.016

  Specific indirect 65
    BWT
    BMI
    MAGE
    CIG0
    SOCDEP           0.001       0.002       0.002       0.002       0.002       0.002       0.003

  Specific indirect 66
    BWT
    PRECAREM
    PAYER
    FEDUC
    SOCDEP           0.000       0.000       0.000       0.000       0.000       0.000       0.000

  Specific indirect 67
    BWT
    PRECAREM
    PAYER
    FAGE
    SOCDEP           0.000       0.000       0.000       0.000       0.000       0.000       0.000

  Specific indirect 68
    BWT
    PRECAREM
    MEDUC
    CIG0
    SOCDEP           0.000       0.000       0.000       0.000       0.000       0.000       0.000

  Specific indirect 69
    BWT
    PRECAREM
    WIC
    MEDUC
    SOCDEP           0.000       0.000       0.000       0.000       0.000       0.000       0.000

  Specific indirect 70
    BWT
    PRECAREM
    WIC
    MAGE
    SOCDEP           0.000       0.000       0.000       0.000       0.000       0.000       0.000

  Specific indirect 71
    BWT
    PRECAREM
    MAGE
    CIG0
    SOCDEP           0.000       0.000       0.000       0.000       0.000       0.000       0.000

  Specific indirect 72
    BWT
    PRECAREM
    BMI
    MEDUC
    SOCDEP           0.000       0.000       0.000       0.000       0.000       0.000       0.000

  Specific indirect 73
    BWT
    PRECAREM
    BMI
    CIG0
    SOCDEP           0.000       0.000       0.000       0.000       0.000       0.000       0.000

  Specific indirect 74
    BWT
    PRECAREM
    BMI
    MAGE
    SOCDEP           0.000       0.000       0.000       0.000       0.000       0.000       0.000

  Specific indirect 75
    BWT
    PRGBP
    PAYER
    FEDUC
    FAGE
    SOCDEP           0.000       0.000       0.000       0.000       0.000       0.000       0.001

  Specific indirect 76
    BWT
    PRGBP
    WIC
    MEDUC
    CIG0
    SOCDEP           0.002       0.002       0.003       0.004       0.005       0.005       0.008

  Specific indirect 77
    BWT
    PRGBP
    WIC
    MAGE
    CIG0
    SOCDEP           0.000       0.000       0.000       0.000       0.000       0.001       0.001

  Specific indirect 78
    BWT
    PRGBP
    BMI
    MEDUC
    CIG0
    SOCDEP           0.000       0.000       0.000       0.001       0.003       0.004       0.008

  Specific indirect 79
    BWT
    PRGBP
    BMI
    MAGE
    CIG0
    SOCDEP           0.000       0.000       0.000       0.000       0.001       0.001       0.001

  Specific indirect 80
    BWT
    PRGDM
    PAYER
    FEDUC
    FAGE
    SOCDEP           0.000       0.000       0.000       0.000       0.000       0.000       0.000

  Specific indirect 81
    BWT
    PRGDM
    WIC
    MEDUC
    CIG0
    SOCDEP           0.000       0.000       0.000       0.000       0.000       0.000       0.000

  Specific indirect 82
    BWT
    PRGDM
    WIC
    MAGE
    CIG0
    SOCDEP           0.000       0.000       0.000       0.000       0.000       0.000       0.000

  Specific indirect 83
    BWT
    PRGDM
    BMI
    MEDUC
    CIG0
    SOCDEP          -0.001       0.000       0.000       0.000       0.000       0.000       0.000

  Specific indirect 84
    BWT
    PRGDM
    BMI
    MAGE
    CIG0
    SOCDEP           0.000       0.000       0.000       0.000       0.000       0.000       0.000

  Specific indirect 85
    BWT
    PRECAREM
    PAYER
    FEDUC
    FAGE
    SOCDEP           0.000       0.000       0.000       0.000       0.000       0.000       0.000

  Specific indirect 86
    BWT
    PRECAREM
    WIC
    MEDUC
    CIG0
    SOCDEP           0.000       0.000       0.000       0.000       0.000       0.000       0.000

  Specific indirect 87
    BWT
    PRECAREM
    WIC
    MAGE
    CIG0
    SOCDEP           0.000       0.000       0.000       0.000       0.000       0.000       0.000

  Specific indirect 88
    BWT
    PRECAREM
    BMI
    MEDUC
    CIG0
    SOCDEP           0.000       0.000       0.000       0.000       0.000       0.000       0.000

  Specific indirect 89
    BWT
    PRECAREM
    BMI
    MAGE
    CIG0
    SOCDEP           0.000       0.000       0.000       0.000       0.000       0.000       0.000

  Direct
    BWT
    SOCDEP          -0.022       0.005       0.017       0.075       0.136       0.151       0.174


Effects from CIG0 to BWT

  Total             -0.034      -0.033      -0.033      -0.026      -0.015      -0.003       0.006
  Total indirect     0.003       0.005       0.005       0.016       0.031       0.035       0.043

  Specific indirect 1
    BWT
    MEDUC
    CIG0            -0.001       0.001       0.001       0.006       0.011       0.012       0.020

  Specific indirect 2
    BWT
    PRGBP
    CIG0             0.016       0.016       0.017       0.030       0.055       0.074       0.088

  Specific indirect 3
    BWT
    PRGDM
    CIG0            -0.001       0.000       0.000       0.000       0.000       0.000       0.000

  Specific indirect 4
    BWT
    MAGE
    CIG0            -0.003      -0.002      -0.001       0.000       0.002       0.002       0.002

  Specific indirect 5
    BWT
    BMI
    CIG0            -0.034      -0.023      -0.018      -0.015      -0.011      -0.011      -0.010

  Specific indirect 6
    BWT
    PRECAREM
    CIG0             0.000       0.000       0.000       0.000       0.000       0.000       0.000

  Specific indirect 7
    BWT
    WIC
    MEDUC
    CIG0            -0.004      -0.003      -0.003      -0.002       0.000       0.000       0.000

  Specific indirect 8
    BWT
    WIC
    MAGE
    CIG0             0.000       0.000       0.000       0.000       0.000       0.000       0.000

  Specific indirect 9
    BWT
    PRGBP
    MEDUC
    CIG0            -0.051      -0.030      -0.021      -0.012      -0.007      -0.007      -0.007

  Specific indirect 10
    BWT
    PRGBP
    MAGE
    CIG0            -0.005      -0.004      -0.004      -0.003      -0.002      -0.002      -0.002

  Specific indirect 11
    BWT
    PRGBP
    BMI
    CIG0            -0.022      -0.013      -0.007      -0.003       0.000       0.000       0.000

  Specific indirect 12
    BWT
    PRGDM
    MEDUC
    CIG0             0.000       0.000       0.000       0.000       0.000       0.000       0.001

  Specific indirect 13
    BWT
    PRGDM
    MAGE
    CIG0             0.000       0.000       0.000       0.000       0.000       0.000       0.000

  Specific indirect 14
    BWT
    PRGDM
    BMI
    CIG0             0.000       0.000       0.000       0.000       0.000       0.001       0.002

  Specific indirect 15
    BWT
    BMI
    MEDUC
    CIG0             0.004       0.004       0.005       0.006       0.008       0.011       0.018

  Specific indirect 16
    BWT
    BMI
    MAGE
    CIG0             0.002       0.002       0.002       0.002       0.003       0.003       0.003

  Specific indirect 17
    BWT
    PRECAREM
    MEDUC
    CIG0             0.000       0.000       0.000       0.000       0.000       0.000       0.000

  Specific indirect 18
    BWT
    PRECAREM
    MAGE
    CIG0             0.000       0.000       0.000       0.000       0.000       0.000       0.000

  Specific indirect 19
    BWT
    PRECAREM
    BMI
    CIG0             0.000       0.000       0.000       0.000       0.000       0.000       0.000

  Specific indirect 20
    BWT
    PRGBP
    WIC
    MEDUC
    CIG0             0.003       0.003       0.003       0.004       0.006       0.007       0.008

  Specific indirect 21
    BWT
    PRGBP
    WIC
    MAGE
    CIG0             0.000       0.000       0.000       0.000       0.000       0.001       0.001

  Specific indirect 22
    BWT
    PRGBP
    BMI
    MEDUC
    CIG0             0.000       0.000       0.000       0.001       0.003       0.006       0.011

  Specific indirect 23
    BWT
    PRGBP
    BMI
    MAGE
    CIG0             0.000       0.000       0.000       0.000       0.001       0.001       0.002

  Specific indirect 24
    BWT
    PRGDM
    WIC
    MEDUC
    CIG0             0.000       0.000       0.000       0.000       0.000       0.000       0.000

  Specific indirect 25
    BWT
    PRGDM
    WIC
    MAGE
    CIG0             0.000       0.000       0.000       0.000       0.000       0.000       0.000

  Specific indirect 26
    BWT
    PRGDM
    BMI
    MEDUC
    CIG0            -0.001       0.000       0.000       0.000       0.000       0.000       0.000

  Specific indirect 27
    BWT
    PRGDM
    BMI
    MAGE
    CIG0             0.000       0.000       0.000       0.000       0.000       0.000       0.000

  Specific indirect 28
    BWT
    PRECAREM
    WIC
    MEDUC
    CIG0             0.000       0.000       0.000       0.000       0.000       0.000       0.000

  Specific indirect 29
    BWT
    PRECAREM
    WIC
    MAGE
    CIG0             0.000       0.000       0.000       0.000       0.000       0.000       0.000

  Specific indirect 30
    BWT
    PRECAREM
    BMI
    MEDUC
    CIG0             0.000       0.000       0.000       0.000       0.000       0.000       0.000

  Specific indirect 31
    BWT
    PRECAREM
    BMI
    MAGE
    CIG0             0.000       0.000       0.000       0.000       0.000       0.000       0.000

  Direct
    BWT
    CIG0            -0.064      -0.059      -0.055      -0.042      -0.030      -0.028      -0.013


Effects from MAGE to BWT

  Total             -0.012      -0.008      -0.005       0.000       0.004       0.004       0.005
  Total indirect    -0.012      -0.010      -0.009      -0.002       0.004       0.005       0.008

  Specific indirect 1
    BWT
    WIC
    MAGE            -0.003      -0.001      -0.001       0.000       0.000       0.000       0.000

  Specific indirect 2
    BWT
    PRGBP
    MAGE            -0.032      -0.030      -0.029      -0.023      -0.017      -0.015      -0.014

  Specific indirect 3
    BWT
    PRGDM
    MAGE            -0.002      -0.001      -0.001      -0.001       0.000       0.000       0.000

  Specific indirect 4
    BWT
    BMI
    MAGE             0.009       0.014       0.014       0.017       0.020       0.021       0.022

  Specific indirect 5
    BWT
    PRECAREM
    MAGE             0.000       0.000       0.000       0.000       0.000       0.000       0.000

  Specific indirect 6
    BWT
    PRGBP
    WIC
    MAGE             0.000       0.000       0.000       0.001       0.002       0.005       0.007

  Specific indirect 7
    BWT
    PRGBP
    BMI
    MAGE             0.000       0.000       0.000       0.003       0.007       0.009       0.012

  Specific indirect 8
    BWT
    PRGDM
    WIC
    MAGE             0.000       0.000       0.000       0.000       0.000       0.000       0.000

  Specific indirect 9
    BWT
    PRGDM
    BMI
    MAGE            -0.001       0.000       0.000       0.000       0.000       0.000       0.000

  Specific indirect 10
    BWT
    PRECAREM
    WIC
    MAGE             0.000       0.000       0.000       0.000       0.000       0.000       0.000

  Specific indirect 11
    BWT
    PRECAREM
    BMI
    MAGE             0.000       0.000       0.000       0.000       0.000       0.000       0.000

  Direct
    BWT
    MAGE            -0.019      -0.011      -0.006       0.002       0.011       0.013       0.015


Effects from FAGE to BWT

  Total             -0.007      -0.007      -0.006      -0.005      -0.004      -0.003       0.001
  Total indirect    -0.008      -0.002       0.002       0.003       0.005       0.005       0.005

  Specific indirect 1
    BWT
    PAYER
    FAGE             0.000       0.000       0.000       0.000       0.001       0.001       0.005

  Specific indirect 2
    BWT
    PRGBP
    FAGE            -0.008      -0.003       0.001       0.003       0.004       0.004       0.004

  Specific indirect 3
    BWT
    PRGDM
    FAGE             0.000       0.000       0.000       0.000       0.000       0.000       0.000

  Specific indirect 4
    BWT
    PAYER
    FEDUC
    FAGE             0.000       0.000       0.000       0.000       0.000       0.000       0.005

  Specific indirect 5
    BWT
    PRGBP
    PAYER
    FAGE            -0.001       0.000       0.000       0.000       0.001       0.001       0.001

  Specific indirect 6
    BWT
    PRGDM
    PAYER
    FAGE             0.000       0.000       0.000       0.000       0.000       0.000       0.000

  Specific indirect 7
    BWT
    PRECAREM
    PAYER
    FAGE             0.000       0.000       0.000       0.000       0.000       0.000       0.000

  Specific indirect 8
    BWT
    PRGBP
    PAYER
    FEDUC
    FAGE            -0.001       0.000       0.000       0.000       0.000       0.000       0.000

  Specific indirect 9
    BWT
    PRGDM
    PAYER
    FEDUC
    FAGE             0.000       0.000       0.000       0.000       0.000       0.000       0.000

  Specific indirect 10
    BWT
    PRECAREM
    PAYER
    FEDUC
    FAGE             0.000       0.000       0.000       0.000       0.000       0.000       0.000

  Direct
    BWT
    FAGE            -0.011      -0.011      -0.010      -0.008      -0.006      -0.004       0.002


Effects from MEDUC to BWT

  Total             -0.011      -0.003       0.002       0.010       0.016       0.016       0.017
  Total indirect    -0.030      -0.024      -0.021      -0.009       0.004       0.005       0.007

  Specific indirect 1
    BWT
    WIC
    MEDUC           -0.012      -0.010      -0.009      -0.005      -0.001      -0.001       0.000

  Specific indirect 2
    BWT
    PRGBP
    MEDUC           -0.071      -0.061      -0.054      -0.038      -0.025      -0.024      -0.024

  Specific indirect 3
    BWT
    PRGDM
    MEDUC            0.000       0.000       0.000       0.000       0.000       0.000       0.001

  Specific indirect 4
    BWT
    BMI
    MEDUC            0.013       0.015       0.016       0.019       0.022       0.023       0.025

  Specific indirect 5
    BWT
    PRECAREM
    MEDUC            0.000       0.000       0.000       0.000       0.000       0.000       0.000

  Specific indirect 6
    BWT
    PRGBP
    WIC
    MEDUC            0.007       0.009       0.010       0.012       0.016       0.017       0.018

  Specific indirect 7
    BWT
    PRGBP
    BMI
    MEDUC            0.000       0.000       0.000       0.004       0.008       0.012       0.016

  Specific indirect 8
    BWT
    PRGDM
    WIC
    MEDUC            0.000       0.000       0.000       0.000       0.000       0.000       0.000

  Specific indirect 9
    BWT
    PRGDM
    BMI
    MEDUC           -0.001      -0.001       0.000       0.000       0.000       0.000       0.000

  Specific indirect 10
    BWT
    PRECAREM
    WIC
    MEDUC            0.000       0.000       0.000       0.000       0.000       0.000       0.000

  Specific indirect 11
    BWT
    PRECAREM
    BMI
    MEDUC            0.000       0.000       0.000       0.000       0.000       0.000       0.000

  Direct
    BWT
    MEDUC            0.000       0.004       0.005       0.018       0.030       0.034       0.039


Effects from FEDUC to BWT

  Total              0.001       0.001       0.001       0.001       0.002       0.003       0.012
  Total indirect     0.001       0.001       0.001       0.001       0.002       0.003       0.012

  Specific indirect 1
    BWT
    PAYER
    FEDUC           -0.001       0.000       0.000       0.001       0.001       0.002       0.015

  Specific indirect 2
    BWT
    PRGBP
    PAYER
    FEDUC           -0.004       0.000       0.000       0.001       0.001       0.002       0.002

  Specific indirect 3
    BWT
    PRGDM
    PAYER
    FEDUC            0.000       0.000       0.000       0.000       0.000       0.000       0.000

  Specific indirect 4
    BWT
    PRECAREM
    PAYER
    FEDUC            0.000       0.000       0.000       0.000       0.000       0.000       0.000


Effects from MHT to BWT

  Total              0.124       0.125       0.125       0.127       0.129       0.129       0.129
  Total indirect    -0.007      -0.005      -0.005      -0.004      -0.002      -0.002      -0.002

  Specific indirect 1
    BWT
    PRGBP
    MHT             -0.009      -0.006      -0.005      -0.004      -0.003      -0.003      -0.003

  Specific indirect 2
    BWT
    PRGDM
    MHT              0.000       0.000       0.000       0.001       0.001       0.001       0.002

  Direct
    BWT
    MHT              0.128       0.129       0.129       0.131       0.132       0.133       0.134


Effects from BMI to BWT

  Total              0.052       0.053       0.054       0.064       0.078       0.087       0.098
  Total indirect    -0.001      -0.001       0.000       0.009       0.022       0.030       0.038

  Specific indirect 1
    BWT
    PRGBP
    BMI              0.000       0.000       0.001       0.010       0.023       0.031       0.039

  Specific indirect 2
    BWT
    PRGDM
    BMI             -0.003      -0.002      -0.001      -0.001      -0.001       0.000       0.000

  Specific indirect 3
    BWT
    PRECAREM
    BMI              0.000       0.000       0.000       0.000       0.000       0.000       0.000

  Direct
    BWT
    BMI              0.040       0.044       0.046       0.055       0.064       0.065       0.067


Effects from PAYER to BWT

  Total              0.005       0.006       0.007       0.009       0.012       0.013       0.019
  Total indirect    -0.006       0.002       0.003       0.005       0.008       0.010       0.011

  Specific indirect 1
    BWT
    PRGBP
    PAYER           -0.007       0.002       0.003       0.004       0.007       0.010       0.010

  Specific indirect 2
    BWT
    PRGDM
    PAYER            0.000       0.000       0.000       0.000       0.000       0.000       0.001

  Specific indirect 3
    BWT
    PRECAREM
    PAYER            0.000       0.000       0.000       0.000       0.000       0.000       0.000

  Direct
    BWT
    PAYER           -0.002      -0.001       0.001       0.004       0.007       0.009       0.025


Effects from WIC to BWT

  Total              0.006       0.008       0.009       0.020       0.033       0.039       0.047
  Total indirect     0.022       0.023       0.024       0.034       0.049       0.054       0.061

  Specific indirect 1
    BWT
    PRGBP
    WIC              0.023       0.023       0.024       0.034       0.049       0.054       0.062

  Specific indirect 2
    BWT
    PRGDM
    WIC              0.000       0.000       0.000       0.000       0.000       0.000       0.000

  Specific indirect 3
    BWT
    PRECAREM
    WIC              0.000       0.000       0.000       0.000       0.000       0.000       0.000

  Direct
    BWT
    WIC             -0.033      -0.028      -0.026      -0.014      -0.004      -0.002       0.001


Effects from PRECAREM to BWT

  Total             -0.003      -0.003      -0.003      -0.002      -0.001      -0.001       0.000
  Total indirect     0.000       0.000       0.000       0.000       0.000       0.000       0.000

  Direct
    BWT
    PRECAREM        -0.003      -0.003      -0.003      -0.002      -0.001      -0.001       0.000


Effects from AFRAMM to OBGEST

  Total             -0.116      -0.113      -0.110      -0.095      -0.079      -0.074      -0.064
  Total indirect    -0.116      -0.008       0.000       0.022       0.045       0.050       0.061

  Specific indirect 1
    OBGEST
    MEDUC
    AFRAMM          -0.032      -0.012      -0.005       0.006       0.014       0.016       0.017

  Specific indirect 2
    OBGEST
    CIG0
    AFRAMM          -0.138      -0.054      -0.025      -0.011       0.004       0.007       0.012

  Specific indirect 3
    OBGEST
    WIC
    AFRAMM           0.000       0.007       0.010       0.027       0.043       0.046       0.054

  Specific indirect 4
    OBGEST
    PRGBP
    AFRAMM          -0.126      -0.126      -0.126      -0.093      -0.014       0.056       0.103

  Specific indirect 5
    OBGEST
    PRGDM
    AFRAMM          -0.005      -0.002      -0.001       0.004       0.010       0.011       0.015

  Specific indirect 6
    OBGEST
    MAGE
    AFRAMM          -0.003      -0.002      -0.001       0.001       0.004       0.004       0.006

  Specific indirect 7
    OBGEST
    MHT
    AFRAMM          -0.005      -0.003      -0.003      -0.003      -0.002      -0.002      -0.002

  Specific indirect 8
    OBGEST
    BMI
    AFRAMM          -0.060      -0.017      -0.001       0.020       0.029       0.029       0.030

  Specific indirect 9
    OBGEST
    MEDUC
    CIG0
    AFRAMM          -0.003      -0.001       0.000       0.005       0.013       0.024       0.053

  Specific indirect 10
    OBGEST
    WIC
    MEDUC
    AFRAMM          -0.007      -0.006      -0.005      -0.002       0.001       0.003       0.006

  Specific indirect 11
    OBGEST
    WIC
    MAGE
    AFRAMM          -0.001      -0.001       0.000       0.000       0.000       0.000       0.000

  Specific indirect 12
    OBGEST
    PRGBP
    MEDUC
    AFRAMM          -0.140      -0.032      -0.012       0.020       0.029       0.030       0.031

  Specific indirect 13
    OBGEST
    PRGBP
    CIG0
    AFRAMM          -0.276      -0.175      -0.106      -0.037      -0.020      -0.020      -0.019

  Specific indirect 14
    OBGEST
    PRGBP
    WIC
    AFRAMM           0.054       0.056       0.058       0.071       0.086       0.091       0.108

  Specific indirect 15
    OBGEST
    PRGBP
    MAGE
    AFRAMM           0.000       0.005       0.006       0.010       0.013       0.013       0.014

  Specific indirect 16
    OBGEST
    PRGBP
    MHT
    AFRAMM           0.000       0.000       0.001       0.001       0.001       0.001       0.002

  Specific indirect 17
    OBGEST
    PRGBP
    BMI
    AFRAMM          -0.059      -0.014      -0.001       0.005       0.012       0.013       0.013

  Specific indirect 18
    OBGEST
    PRGDM
    MEDUC
    AFRAMM          -0.002      -0.002      -0.001       0.000       0.001       0.001       0.007

  Specific indirect 19
    OBGEST
    PRGDM
    CIG0
    AFRAMM          -0.004       0.000       0.001       0.002       0.005       0.005       0.008

  Specific indirect 20
    OBGEST
    PRGDM
    WIC
    AFRAMM          -0.006      -0.004      -0.003       0.000       0.002       0.003       0.004

  Specific indirect 21
    OBGEST
    PRGDM
    MAGE
    AFRAMM           0.000       0.002       0.002       0.003       0.004       0.004       0.004

  Specific indirect 22
    OBGEST
    PRGDM
    MHT
    AFRAMM          -0.002      -0.001      -0.001      -0.001      -0.001      -0.001      -0.001

  Specific indirect 23
    OBGEST
    PRGDM
    BMI
    AFRAMM          -0.008      -0.008      -0.008      -0.006       0.000       0.004       0.025

  Specific indirect 24
    OBGEST
    MAGE
    CIG0
    AFRAMM          -0.002      -0.001      -0.001       0.000       0.003       0.007       0.016

  Specific indirect 25
    OBGEST
    BMI
    MEDUC
    AFRAMM          -0.010      -0.009      -0.009      -0.006       0.003       0.008       0.028

  Specific indirect 26
    OBGEST
    BMI
    CIG0
    AFRAMM           0.006       0.006       0.007       0.010       0.022       0.038       0.078

  Specific indirect 27
    OBGEST
    BMI
    MAGE
    AFRAMM          -0.006      -0.006      -0.006      -0.004      -0.003      -0.002       0.000

  Specific indirect 28
    OBGEST
    PRECAREM
    MEDUC
    AFRAMM           0.000       0.000       0.000       0.000       0.000       0.000       0.000

  Specific indirect 29
    OBGEST
    PRECAREM
    CIG0
    AFRAMM           0.001       0.001       0.001       0.001       0.002       0.003       0.004

  Specific indirect 30
    OBGEST
    PRECAREM
    WIC
    AFRAMM          -0.001      -0.001      -0.001       0.000       0.000       0.000       0.000

  Specific indirect 31
    OBGEST
    PRECAREM
    MAGE
    AFRAMM           0.000       0.000       0.000       0.000       0.000       0.000       0.000

  Specific indirect 32
    OBGEST
    PRECAREM
    BMI
    AFRAMM           0.000       0.000       0.000       0.000       0.000       0.000       0.002

  Specific indirect 33
    OBGEST
    WIC
    MEDUC
    CIG0
    AFRAMM          -0.009      -0.005      -0.004      -0.002       0.000       0.000       0.000

  Specific indirect 34
    OBGEST
    WIC
    MAGE
    CIG0
    AFRAMM          -0.001      -0.001       0.000       0.000       0.000       0.000       0.000

  Specific indirect 35
    OBGEST
    PRGBP
    MEDUC
    CIG0
    AFRAMM           0.008       0.008       0.008       0.015       0.040       0.071       0.173

  Specific indirect 36
    OBGEST
    PRGBP
    WIC
    MEDUC
    AFRAMM          -0.011      -0.010      -0.010      -0.007       0.003       0.007       0.021

  Specific indirect 37
    OBGEST
    PRGBP
    WIC
    MAGE
    AFRAMM          -0.002      -0.001      -0.001      -0.001       0.000       0.000       0.000

  Specific indirect 38
    OBGEST
    PRGBP
    MAGE
    CIG0
    AFRAMM           0.002       0.002       0.002       0.004       0.007       0.010       0.018

  Specific indirect 39
    OBGEST
    PRGBP
    BMI
    MEDUC
    AFRAMM          -0.004      -0.004      -0.004      -0.001       0.002       0.006       0.028

  Specific indirect 40
    OBGEST
    PRGBP
    BMI
    CIG0
    AFRAMM           0.000       0.000       0.000       0.003       0.014       0.031       0.072

  Specific indirect 41
    OBGEST
    PRGBP
    BMI
    MAGE
    AFRAMM          -0.003      -0.003      -0.002      -0.001       0.000       0.000       0.000

  Specific indirect 42
    OBGEST
    PRGDM
    MEDUC
    CIG0
    AFRAMM          -0.008      -0.001      -0.001       0.000       0.001       0.001       0.002

  Specific indirect 43
    OBGEST
    PRGDM
    WIC
    MEDUC
    AFRAMM           0.000       0.000       0.000       0.000       0.000       0.001       0.001

  Specific indirect 44
    OBGEST
    PRGDM
    WIC
    MAGE
    AFRAMM           0.000       0.000       0.000       0.000       0.000       0.000       0.000

  Specific indirect 45
    OBGEST
    PRGDM
    MAGE
    CIG0
    AFRAMM           0.001       0.001       0.001       0.001       0.002       0.003       0.006

  Specific indirect 46
    OBGEST
    PRGDM
    BMI
    MEDUC
    AFRAMM          -0.012      -0.002      -0.001       0.002       0.003       0.003       0.003

  Specific indirect 47
    OBGEST
    PRGDM
    BMI
    CIG0
    AFRAMM          -0.027      -0.010      -0.006      -0.003      -0.002      -0.002      -0.002

  Specific indirect 48
    OBGEST
    PRGDM
    BMI
    MAGE
    AFRAMM           0.000       0.001       0.001       0.001       0.002       0.002       0.002

  Specific indirect 49
    OBGEST
    BMI
    MEDUC
    CIG0
    AFRAMM          -0.039      -0.017      -0.010      -0.004      -0.003      -0.003      -0.002

  Specific indirect 50
    OBGEST
    BMI
    MAGE
    CIG0
    AFRAMM          -0.008      -0.005      -0.003      -0.002      -0.001      -0.001      -0.001

  Specific indirect 51
    OBGEST
    PRECAREM
    MEDUC
    CIG0
    AFRAMM           0.000       0.000       0.000       0.000       0.000       0.000       0.000

  Specific indirect 52
    OBGEST
    PRECAREM
    WIC
    MEDUC
    AFRAMM           0.000       0.000       0.000       0.000       0.000       0.000       0.000

  Specific indirect 53
    OBGEST
    PRECAREM
    WIC
    MAGE
    AFRAMM           0.000       0.000       0.000       0.000       0.000       0.000       0.000

  Specific indirect 54
    OBGEST
    PRECAREM
    MAGE
    CIG0
    AFRAMM           0.000       0.000       0.000       0.000       0.000       0.000       0.000

  Specific indirect 55
    OBGEST
    PRECAREM
    BMI
    MEDUC
    AFRAMM          -0.001       0.000       0.000       0.000       0.000       0.000       0.000

  Specific indirect 56
    OBGEST
    PRECAREM
    BMI
    CIG0
    AFRAMM          -0.002      -0.001       0.000       0.000       0.000       0.000       0.000

  Specific indirect 57
    OBGEST
    PRECAREM
    BMI
    MAGE
    AFRAMM           0.000       0.000       0.000       0.000       0.000       0.000       0.000

  Specific indirect 58
    OBGEST
    PRGBP
    WIC
    MEDUC
    CIG0
    AFRAMM          -0.024      -0.016      -0.012      -0.005      -0.003      -0.003      -0.003

  Specific indirect 59
    OBGEST
    PRGBP
    WIC
    MAGE
    CIG0
    AFRAMM          -0.004      -0.002      -0.001       0.000       0.000       0.000       0.000

  Specific indirect 60
    OBGEST
    PRGBP
    BMI
    MEDUC
    CIG0
    AFRAMM          -0.036      -0.014      -0.006      -0.001       0.000       0.000       0.000

  Specific indirect 61
    OBGEST
    PRGBP
    BMI
    MAGE
    CIG0
    AFRAMM          -0.007      -0.003      -0.002      -0.001       0.000       0.000       0.000

  Specific indirect 62
    OBGEST
    PRGDM
    WIC
    MEDUC
    CIG0
    AFRAMM          -0.001       0.000       0.000       0.000       0.000       0.000       0.000

  Specific indirect 63
    OBGEST
    PRGDM
    WIC
    MAGE
    CIG0
    AFRAMM           0.000       0.000       0.000       0.000       0.000       0.000       0.000

  Specific indirect 64
    OBGEST
    PRGDM
    BMI
    MEDUC
    CIG0
    AFRAMM           0.001       0.001       0.001       0.001       0.003       0.004       0.014

  Specific indirect 65
    OBGEST
    PRGDM
    BMI
    MAGE
    CIG0
    AFRAMM           0.000       0.000       0.000       0.000       0.001       0.001       0.002

  Specific indirect 66
    OBGEST
    PRECAREM
    WIC
    MEDUC
    CIG0
    AFRAMM           0.000       0.000       0.000       0.000       0.000       0.000       0.000

  Specific indirect 67
    OBGEST
    PRECAREM
    WIC
    MAGE
    CIG0
    AFRAMM           0.000       0.000       0.000       0.000       0.000       0.000       0.000

  Specific indirect 68
    OBGEST
    PRECAREM
    BMI
    MEDUC
    CIG0
    AFRAMM           0.000       0.000       0.000       0.000       0.000       0.000       0.001

  Specific indirect 69
    OBGEST
    PRECAREM
    BMI
    MAGE
    CIG0
    AFRAMM           0.000       0.000       0.000       0.000       0.000       0.000       0.000

  Direct
    OBGEST
    AFRAMM          -0.161      -0.152      -0.144      -0.116      -0.092      -0.083       0.034


Effects from MHISP to OBGEST

  Total             -0.033      -0.031      -0.030      -0.018      -0.006       0.002       0.010
  Total indirect    -0.094       0.031       0.038       0.059       0.082       0.090       0.102

  Specific indirect 1
    OBGEST
    MEDUC
    MHISP           -0.028      -0.005       0.000       0.016       0.030       0.033       0.039

  Specific indirect 2
    OBGEST
    CIG0
    MHISP           -0.192      -0.078      -0.036      -0.015       0.006       0.011       0.016

  Specific indirect 3
    OBGEST
    WIC
    MHISP           -0.001       0.007       0.009       0.027       0.044       0.047       0.057

  Specific indirect 4
    OBGEST
    PRGBP
    MHISP           -0.058      -0.060      -0.061      -0.029       0.082       0.174       0.218

  Specific indirect 5
    OBGEST
    PRGDM
    MHISP           -0.009      -0.008      -0.007      -0.003       0.002       0.004       0.008

  Specific indirect 6
    OBGEST
    MAGE
    MHISP           -0.007      -0.002      -0.001       0.000       0.002       0.002       0.002

  Specific indirect 7
    OBGEST
    MHT
    MHISP           -0.028      -0.027      -0.026      -0.024      -0.022      -0.022      -0.021

  Specific indirect 8
    OBGEST
    BMI
    MHISP           -0.080      -0.033      -0.011       0.015       0.023       0.024       0.025

  Specific indirect 9
    OBGEST
    MEDUC
    CIG0
    MHISP           -0.003      -0.002      -0.001       0.007       0.019       0.035       0.075

  Specific indirect 10
    OBGEST
    WIC
    MEDUC
    MHISP           -0.015      -0.013      -0.012      -0.006       0.000       0.001       0.006

  Specific indirect 11
    OBGEST
    WIC
    MAGE
    MHISP            0.000       0.000       0.000       0.000       0.000       0.000       0.001

  Specific indirect 12
    OBGEST
    PRGBP
    MEDUC
    MHISP           -0.133      -0.008       0.018       0.050       0.069       0.070       0.072

  Specific indirect 13
    OBGEST
    PRGBP
    CIG0
    MHISP           -0.386      -0.255      -0.151      -0.050      -0.027      -0.027      -0.027

  Specific indirect 14
    OBGEST
    PRGBP
    WIC
    MHISP            0.054       0.055       0.058       0.071       0.087       0.097       0.131

  Specific indirect 15
    OBGEST
    PRGBP
    MAGE
    MHISP           -0.011      -0.004      -0.001       0.005       0.006       0.006       0.007

  Specific indirect 16
    OBGEST
    PRGBP
    MHT
    MHISP            0.004       0.005       0.005       0.006       0.008       0.008       0.012

  Specific indirect 17
    OBGEST
    PRGBP
    BMI
    MHISP           -0.079      -0.027      -0.007       0.004       0.010       0.010       0.010

  Specific indirect 18
    OBGEST
    PRGDM
    MEDUC
    MHISP           -0.005      -0.004      -0.003       0.000       0.002       0.002       0.006

  Specific indirect 19
    OBGEST
    PRGDM
    CIG0
    MHISP           -0.007       0.000       0.001       0.003       0.006       0.007       0.012

  Specific indirect 20
    OBGEST
    PRGDM
    WIC
    MHISP           -0.006      -0.005      -0.004       0.000       0.003       0.003       0.004

  Specific indirect 21
    OBGEST
    PRGDM
    MAGE
    MHISP           -0.004      -0.001       0.000       0.001       0.002       0.002       0.002

  Specific indirect 22
    OBGEST
    PRGDM
    MHT
    MHISP           -0.011      -0.008      -0.008      -0.007      -0.007      -0.007      -0.006

  Specific indirect 23
    OBGEST
    PRGDM
    BMI
    MHISP           -0.007      -0.007      -0.006      -0.004       0.003       0.008       0.033

  Specific indirect 24
    OBGEST
    MAGE
    CIG0
    MHISP           -0.002      -0.001      -0.001       0.001       0.004       0.011       0.022

  Specific indirect 25
    OBGEST
    BMI
    MEDUC
    MHISP           -0.022      -0.021      -0.020      -0.015      -0.004       0.003       0.026

  Specific indirect 26
    OBGEST
    BMI
    CIG0
    MHISP            0.009       0.009       0.009       0.014       0.032       0.056       0.107

  Specific indirect 27
    OBGEST
    BMI
    MAGE
    MHISP           -0.003      -0.003      -0.003      -0.002       0.001       0.002       0.004

  Specific indirect 28
    OBGEST
    PRECAREM
    MEDUC
    MHISP            0.000       0.000       0.000       0.001       0.001       0.001       0.001

  Specific indirect 29
    OBGEST
    PRECAREM
    CIG0
    MHISP            0.001       0.001       0.001       0.001       0.003       0.004       0.006

  Specific indirect 30
    OBGEST
    PRECAREM
    WIC
    MHISP           -0.001      -0.001      -0.001       0.000       0.000       0.000       0.000

  Specific indirect 31
    OBGEST
    PRECAREM
    MAGE
    MHISP            0.000       0.000       0.000       0.000       0.000       0.000       0.000

  Specific indirect 32
    OBGEST
    PRECAREM
    BMI
    MHISP            0.000       0.000       0.000       0.000       0.000       0.001       0.002

  Specific indirect 33
    OBGEST
    WIC
    MEDUC
    CIG0
    MHISP           -0.013      -0.008      -0.005      -0.003       0.000       0.000       0.000

  Specific indirect 34
    OBGEST
    WIC
    MAGE
    CIG0
    MHISP           -0.002      -0.001       0.000       0.000       0.000       0.000       0.000

  Specific indirect 35
    OBGEST
    PRGBP
    MEDUC
    CIG0
    MHISP            0.011       0.011       0.012       0.020       0.057       0.104       0.242

  Specific indirect 36
    OBGEST
    PRGBP
    WIC
    MEDUC
    MHISP           -0.024      -0.023      -0.023      -0.017      -0.005       0.002       0.020

  Specific indirect 37
    OBGEST
    PRGBP
    WIC
    MAGE
    MHISP           -0.001      -0.001      -0.001       0.000       0.000       0.001       0.002

  Specific indirect 38
    OBGEST
    PRGBP
    MAGE
    CIG0
    MHISP            0.003       0.003       0.003       0.005       0.010       0.015       0.025

  Specific indirect 39
    OBGEST
    PRGBP
    BMI
    MEDUC
    MHISP           -0.010      -0.010      -0.008      -0.004      -0.001       0.002       0.027

  Specific indirect 40
    OBGEST
    PRGBP
    BMI
    CIG0
    MHISP            0.000       0.000       0.000       0.005       0.020       0.045       0.101

  Specific indirect 41
    OBGEST
    PRGBP
    BMI
    MAGE
    MHISP           -0.001      -0.001      -0.001      -0.001       0.000       0.001       0.004

  Specific indirect 42
    OBGEST
    PRGDM
    MEDUC
    CIG0
    MHISP           -0.012      -0.002      -0.001       0.000       0.001       0.001       0.003

  Specific indirect 43
    OBGEST
    PRGDM
    WIC
    MEDUC
    MHISP           -0.001      -0.001      -0.001       0.000       0.001       0.001       0.002

  Specific indirect 44
    OBGEST
    PRGDM
    WIC
    MAGE
    MHISP            0.000       0.000       0.000       0.000       0.000       0.000       0.000

  Specific indirect 45
    OBGEST
    PRGDM
    MAGE
    CIG0
    MHISP            0.001       0.001       0.001       0.002       0.003       0.005       0.008

  Specific indirect 46
    OBGEST
    PRGDM
    BMI
    MEDUC
    MHISP           -0.011      -0.001       0.001       0.004       0.006       0.006       0.006

  Specific indirect 47
    OBGEST
    PRGDM
    BMI
    CIG0
    MHISP           -0.039      -0.015      -0.009      -0.004      -0.003      -0.003      -0.003

  Specific indirect 48
    OBGEST
    PRGDM
    BMI
    MAGE
    MHISP           -0.001       0.000       0.000       0.001       0.001       0.001       0.001

  Specific indirect 49
    OBGEST
    BMI
    MEDUC
    CIG0
    MHISP           -0.053      -0.025      -0.014      -0.006      -0.004      -0.004      -0.003

  Specific indirect 50
    OBGEST
    BMI
    MAGE
    CIG0
    MHISP           -0.010      -0.007      -0.004      -0.002      -0.001      -0.001      -0.001

  Specific indirect 51
    OBGEST
    PRECAREM
    MEDUC
    CIG0
    MHISP            0.000       0.000       0.000       0.000       0.000       0.000       0.001

  Specific indirect 52
    OBGEST
    PRECAREM
    WIC
    MEDUC
    MHISP            0.000       0.000       0.000       0.000       0.000       0.000       0.000

  Specific indirect 53
    OBGEST
    PRECAREM
    WIC
    MAGE
    MHISP            0.000       0.000       0.000       0.000       0.000       0.000       0.000

  Specific indirect 54
    OBGEST
    PRECAREM
    MAGE
    CIG0
    MHISP            0.000       0.000       0.000       0.000       0.000       0.000       0.000

  Specific indirect 55
    OBGEST
    PRECAREM
    BMI
    MEDUC
    MHISP           -0.001       0.000       0.000       0.000       0.000       0.000       0.000

  Specific indirect 56
    OBGEST
    PRECAREM
    BMI
    CIG0
    MHISP           -0.003      -0.001      -0.001       0.000       0.000       0.000       0.000

  Specific indirect 57
    OBGEST
    PRECAREM
    BMI
    MAGE
    MHISP            0.000       0.000       0.000       0.000       0.000       0.000       0.000

  Specific indirect 58
    OBGEST
    PRGBP
    WIC
    MEDUC
    CIG0
    MHISP           -0.035      -0.024      -0.017      -0.007      -0.005      -0.005      -0.004

  Specific indirect 59
    OBGEST
    PRGBP
    WIC
    MAGE
    CIG0
    MHISP           -0.006      -0.003      -0.001       0.000       0.000       0.000       0.000

  Specific indirect 60
    OBGEST
    PRGBP
    BMI
    MEDUC
    CIG0
    MHISP           -0.050      -0.020      -0.008      -0.002       0.000       0.000       0.000

  Specific indirect 61
    OBGEST
    PRGBP
    BMI
    MAGE
    CIG0
    MHISP           -0.009      -0.005      -0.003      -0.001       0.000       0.000       0.000

  Specific indirect 62
    OBGEST
    PRGDM
    WIC
    MEDUC
    CIG0
    MHISP           -0.001       0.000       0.000       0.000       0.000       0.000       0.001

  Specific indirect 63
    OBGEST
    PRGDM
    WIC
    MAGE
    CIG0
    MHISP            0.000       0.000       0.000       0.000       0.000       0.000       0.000

  Specific indirect 64
    OBGEST
    PRGDM
    BMI
    MEDUC
    CIG0
    MHISP            0.001       0.001       0.001       0.002       0.004       0.006       0.020

  Specific indirect 65
    OBGEST
    PRGDM
    BMI
    MAGE
    CIG0
    MHISP            0.000       0.000       0.000       0.001       0.001       0.002       0.003

  Specific indirect 66
    OBGEST
    PRECAREM
    WIC
    MEDUC
    CIG0
    MHISP            0.000       0.000       0.000       0.000       0.000       0.000       0.000

  Specific indirect 67
    OBGEST
    PRECAREM
    WIC
    MAGE
    CIG0
    MHISP            0.000       0.000       0.000       0.000       0.000       0.000       0.000

  Specific indirect 68
    OBGEST
    PRECAREM
    BMI
    MEDUC
    CIG0
    MHISP            0.000       0.000       0.000       0.000       0.000       0.000       0.001

  Specific indirect 69
    OBGEST
    PRECAREM
    BMI
    MAGE
    CIG0
    MHISP            0.000       0.000       0.000       0.000       0.000       0.000       0.000

  Direct
    OBGEST
    MHISP           -0.116      -0.109      -0.101      -0.077      -0.056      -0.047       0.092


Effects from OTHM to OBGEST

  Total             -0.177      -0.173      -0.171      -0.156      -0.141      -0.136      -0.120
  Total indirect    -0.269      -0.205      -0.191      -0.131      -0.065      -0.048      -0.021

  Specific indirect 1
    OBGEST
    MEDUC
    OTHM            -0.109      -0.074      -0.062      -0.036      -0.006      -0.001       0.010

  Specific indirect 2
    OBGEST
    CIG0
    OTHM            -0.156      -0.086      -0.070      -0.037       0.002       0.012       0.022

  Specific indirect 3
    OBGEST
    WIC
    OTHM            -0.021      -0.019      -0.017      -0.010      -0.001       0.001       0.006

  Specific indirect 4
    OBGEST
    PRGBP
    OTHM             0.187       0.194       0.198       0.285       0.395       0.469       0.564

  Specific indirect 5
    OBGEST
    PRGDM
    OTHM            -0.098      -0.088      -0.085      -0.072      -0.061      -0.059      -0.052

  Specific indirect 6
    OBGEST
    MAGE
    OTHM            -0.038      -0.024      -0.013      -0.004       0.006       0.007       0.010

  Specific indirect 7
    OBGEST
    MHT
    OTHM            -0.031      -0.030      -0.030      -0.028      -0.026      -0.025      -0.024

  Specific indirect 8
    OBGEST
    BMI
    OTHM            -0.195      -0.145      -0.129      -0.105      -0.079      -0.072      -0.068

  Specific indirect 9
    OBGEST
    MEDUC
    CIG0
    OTHM            -0.005      -0.001       0.002       0.017       0.031       0.039       0.062

  Specific indirect 10
    OBGEST
    WIC
    MEDUC
    OTHM             0.000       0.004       0.005       0.014       0.022       0.023       0.027

  Specific indirect 11
    OBGEST
    WIC
    MAGE
    OTHM             0.000       0.000       0.000       0.001       0.001       0.002       0.004

  Specific indirect 12
    OBGEST
    PRGBP
    MEDUC
    OTHM            -0.311      -0.191      -0.150      -0.109      -0.073      -0.069      -0.068

  Specific indirect 13
    OBGEST
    PRGBP
    CIG0
    OTHM            -0.306      -0.254      -0.212      -0.132      -0.080      -0.076      -0.075

  Specific indirect 14
    OBGEST
    PRGBP
    WIC
    OTHM            -0.037      -0.037      -0.036      -0.026      -0.017      -0.001       0.016

  Specific indirect 15
    OBGEST
    PRGBP
    MAGE
    OTHM            -0.041      -0.039      -0.038      -0.031      -0.023      -0.022      -0.021

  Specific indirect 16
    OBGEST
    PRGBP
    MHT
    OTHM             0.005       0.005       0.006       0.007       0.009       0.009       0.013

  Specific indirect 17
    OBGEST
    PRGBP
    BMI
    OTHM            -0.166      -0.109      -0.076      -0.035      -0.002       0.001       0.002

  Specific indirect 18
    OBGEST
    PRGDM
    MEDUC
    OTHM            -0.006      -0.004      -0.003       0.001       0.006       0.007       0.016

  Specific indirect 19
    OBGEST
    PRGDM
    CIG0
    OTHM            -0.004       0.000       0.002       0.008       0.015       0.016       0.019

  Specific indirect 20
    OBGEST
    PRGDM
    WIC
    OTHM            -0.001      -0.001      -0.001       0.000       0.001       0.002       0.002

  Specific indirect 21
    OBGEST
    PRGDM
    MAGE
    OTHM            -0.013      -0.011      -0.011      -0.010      -0.008      -0.008      -0.007

  Specific indirect 22
    OBGEST
    PRGDM
    MHT
    OTHM            -0.011      -0.009      -0.009      -0.009      -0.008      -0.008      -0.007

  Specific indirect 23
    OBGEST
    PRGDM
    BMI
    OTHM             0.022       0.024       0.025       0.030       0.035       0.037       0.064

  Specific indirect 24
    OBGEST
    MAGE
    CIG0
    OTHM            -0.004      -0.003      -0.003       0.002       0.006       0.010       0.017

  Specific indirect 25
    OBGEST
    BMI
    MEDUC
    OTHM             0.019       0.021       0.023       0.031       0.040       0.048       0.074

  Specific indirect 26
    OBGEST
    BMI
    CIG0
    OTHM             0.023       0.024       0.027       0.036       0.047       0.059       0.086

  Specific indirect 27
    OBGEST
    BMI
    MAGE
    OTHM             0.007       0.010       0.010       0.013       0.016       0.017       0.021

  Specific indirect 28
    OBGEST
    PRECAREM
    MEDUC
    OTHM            -0.002      -0.002      -0.002      -0.001       0.000       0.000       0.000

  Specific indirect 29
    OBGEST
    PRECAREM
    CIG0
    OTHM             0.002       0.002       0.002       0.003       0.004       0.004       0.005

  Specific indirect 30
    OBGEST
    PRECAREM
    WIC
    OTHM             0.000       0.000       0.000       0.000       0.000       0.000       0.000

  Specific indirect 31
    OBGEST
    PRECAREM
    MAGE
    OTHM            -0.001      -0.001      -0.001      -0.001       0.000       0.000       0.000

  Specific indirect 32
    OBGEST
    PRECAREM
    BMI
    OTHM             0.001       0.001       0.001       0.001       0.002       0.003       0.004

  Specific indirect 33
    OBGEST
    WIC
    MEDUC
    CIG0
    OTHM            -0.013      -0.011      -0.011      -0.007      -0.003      -0.002       0.000

  Specific indirect 34
    OBGEST
    WIC
    MAGE
    CIG0
    OTHM            -0.002      -0.001      -0.001       0.000       0.000       0.000       0.000

  Specific indirect 35
    OBGEST
    PRGBP
    MEDUC
    CIG0
    OTHM             0.031       0.031       0.032       0.053       0.079       0.104       0.181

  Specific indirect 36
    OBGEST
    PRGBP
    WIC
    MEDUC
    OTHM             0.026       0.028       0.029       0.036       0.044       0.046       0.056

  Specific indirect 37
    OBGEST
    PRGBP
    WIC
    MAGE
    OTHM            -0.001       0.000       0.000       0.002       0.003       0.007       0.011

  Specific indirect 38
    OBGEST
    PRGBP
    MAGE
    CIG0
    OTHM             0.008       0.009       0.009       0.013       0.017       0.017       0.019

  Specific indirect 39
    OBGEST
    PRGBP
    BMI
    MEDUC
    OTHM            -0.001      -0.001       0.001       0.010       0.023       0.036       0.065

  Specific indirect 40
    OBGEST
    PRGBP
    BMI
    CIG0
    OTHM            -0.001       0.000       0.000       0.012       0.028       0.044       0.077

  Specific indirect 41
    OBGEST
    PRGBP
    BMI
    MAGE
    OTHM             0.000       0.000       0.000       0.004       0.009       0.012       0.016

  Specific indirect 42
    OBGEST
    PRGDM
    MEDUC
    CIG0
    OTHM            -0.009      -0.004      -0.003       0.000       0.001       0.002       0.003

  Specific indirect 43
    OBGEST
    PRGDM
    WIC
    MEDUC
    OTHM            -0.003      -0.002      -0.002       0.000       0.001       0.001       0.002

  Specific indirect 44
    OBGEST
    PRGDM
    WIC
    MAGE
    OTHM             0.000       0.000       0.000       0.000       0.000       0.000       0.000

  Specific indirect 45
    OBGEST
    PRGDM
    MAGE
    CIG0
    OTHM             0.003       0.003       0.003       0.004       0.005       0.005       0.006

  Specific indirect 46
    OBGEST
    PRGDM
    BMI
    MEDUC
    OTHM            -0.026      -0.012      -0.011      -0.009      -0.007      -0.007      -0.006

  Specific indirect 47
    OBGEST
    PRGDM
    BMI
    CIG0
    OTHM            -0.029      -0.015      -0.013      -0.010      -0.008      -0.008      -0.007

  Specific indirect 48
    OBGEST
    PRGDM
    BMI
    MAGE
    OTHM            -0.005      -0.005      -0.004      -0.004      -0.003      -0.003      -0.003

  Specific indirect 49
    OBGEST
    BMI
    MEDUC
    CIG0
    OTHM            -0.043      -0.027      -0.020      -0.015      -0.011      -0.010      -0.009

  Specific indirect 50
    OBGEST
    BMI
    MAGE
    CIG0
    OTHM            -0.010      -0.007      -0.007      -0.006      -0.004      -0.004      -0.003

  Specific indirect 51
    OBGEST
    PRECAREM
    MEDUC
    CIG0
    OTHM             0.000       0.000       0.000       0.001       0.001       0.001       0.001

  Specific indirect 52
    OBGEST
    PRECAREM
    WIC
    MEDUC
    OTHM            -0.001       0.000       0.000       0.000       0.000       0.000       0.000

  Specific indirect 53
    OBGEST
    PRECAREM
    WIC
    MAGE
    OTHM             0.000       0.000       0.000       0.000       0.000       0.000       0.000

  Specific indirect 54
    OBGEST
    PRECAREM
    MAGE
    CIG0
    OTHM             0.000       0.000       0.000       0.000       0.000       0.000       0.000

  Specific indirect 55
    OBGEST
    PRECAREM
    BMI
    MEDUC
    OTHM            -0.002      -0.001      -0.001       0.000       0.000       0.000       0.000

  Specific indirect 56
    OBGEST
    PRECAREM
    BMI
    CIG0
    OTHM            -0.002      -0.001      -0.001       0.000       0.000       0.000       0.000

  Specific indirect 57
    OBGEST
    PRECAREM
    BMI
    MAGE
    OTHM             0.000       0.000       0.000       0.000       0.000       0.000       0.000

  Specific indirect 58
    OBGEST
    PRGBP
    WIC
    MEDUC
    CIG0
    OTHM            -0.030      -0.024      -0.023      -0.018      -0.013      -0.012      -0.012

  Specific indirect 59
    OBGEST
    PRGBP
    WIC
    MAGE
    CIG0
    OTHM            -0.005      -0.003      -0.001      -0.001       0.000       0.000       0.000

  Specific indirect 60
    OBGEST
    PRGBP
    BMI
    MEDUC
    CIG0
    OTHM            -0.038      -0.020      -0.012      -0.005       0.000       0.000       0.000

  Specific indirect 61
    OBGEST
    PRGBP
    BMI
    MAGE
    CIG0
    OTHM            -0.007      -0.005      -0.004      -0.002       0.000       0.000       0.000

  Specific indirect 62
    OBGEST
    PRGDM
    WIC
    MEDUC
    CIG0
    OTHM            -0.001      -0.001      -0.001       0.000       0.001       0.001       0.001

  Specific indirect 63
    OBGEST
    PRGDM
    WIC
    MAGE
    CIG0
    OTHM             0.000       0.000       0.000       0.000       0.000       0.000       0.000

  Specific indirect 64
    OBGEST
    PRGDM
    BMI
    MEDUC
    CIG0
    OTHM             0.003       0.003       0.003       0.004       0.005       0.007       0.015

  Specific indirect 65
    OBGEST
    PRGDM
    BMI
    MAGE
    CIG0
    OTHM             0.001       0.001       0.001       0.002       0.002       0.002       0.003

  Specific indirect 66
    OBGEST
    PRECAREM
    WIC
    MEDUC
    CIG0
    OTHM             0.000       0.000       0.000       0.000       0.000       0.000       0.000

  Specific indirect 67
    OBGEST
    PRECAREM
    WIC
    MAGE
    CIG0
    OTHM             0.000       0.000       0.000       0.000       0.000       0.000       0.000

  Specific indirect 68
    OBGEST
    PRECAREM
    BMI
    MEDUC
    CIG0
    OTHM             0.000       0.000       0.000       0.000       0.000       0.000       0.001

  Specific indirect 69
    OBGEST
    PRECAREM
    BMI
    MAGE
    CIG0
    OTHM             0.000       0.000       0.000       0.000       0.000       0.000       0.000

  Direct
    OBGEST
    OTHM            -0.133      -0.111      -0.093      -0.025       0.036       0.054       0.139


Effects from AFRAMF to OBGEST

  Total             -0.091      -0.083      -0.079      -0.066      -0.053      -0.051      -0.038
  Total indirect     0.045       0.048       0.048       0.063       0.083       0.096       0.109

  Specific indirect 1
    OBGEST
    CIG0
    AFRAMF          -0.127      -0.068      -0.045      -0.023       0.004       0.013       0.017

  Specific indirect 2
    OBGEST
    WIC
    AFRAMF          -0.001       0.005       0.009       0.026       0.042       0.047       0.065

  Specific indirect 3
    OBGEST
    PRGBP
    AFRAMF          -0.024      -0.011      -0.009       0.005       0.030       0.045       0.070

  Specific indirect 4
    OBGEST
    PRGDM
    AFRAMF           0.008       0.010       0.011       0.015       0.020       0.021       0.024

  Specific indirect 5
    OBGEST
    FAGE
    AFRAMF          -0.010      -0.004      -0.001       0.000       0.000       0.001       0.001

  Specific indirect 6
    OBGEST
    PAYER
    FEDUC
    AFRAMF          -0.024      -0.002      -0.001       0.000       0.000       0.000       0.000

  Specific indirect 7
    OBGEST
    PAYER
    FAGE
    AFRAMF          -0.006       0.000       0.000       0.000       0.000       0.000       0.000

  Specific indirect 8
    OBGEST
    MEDUC
    CIG0
    AFRAMF          -0.003      -0.001       0.000       0.011       0.021       0.031       0.052

  Specific indirect 9
    OBGEST
    PRGBP
    CIG0
    AFRAMF          -0.245      -0.212      -0.157      -0.081      -0.045      -0.046      -0.045

  Specific indirect 10
    OBGEST
    PRGBP
    WIC
    AFRAMF           0.048       0.049       0.049       0.068       0.096       0.127       0.161

  Specific indirect 11
    OBGEST
    PRGBP
    FAGE
    AFRAMF          -0.002      -0.002      -0.002      -0.002       0.000       0.002       0.007

  Specific indirect 12
    OBGEST
    PRGDM
    CIG0
    AFRAMF          -0.005       0.000       0.001       0.005       0.009       0.010       0.012

  Specific indirect 13
    OBGEST
    PRGDM
    WIC
    AFRAMF          -0.005      -0.004      -0.004       0.000       0.002       0.003       0.005

  Specific indirect 14
    OBGEST
    PRGDM
    FAGE
    AFRAMF           0.000       0.000       0.000       0.000       0.001       0.001       0.001

  Specific indirect 15
    OBGEST
    MAGE
    CIG0
    AFRAMF          -0.002      -0.002      -0.002       0.001       0.004       0.008       0.014

  Specific indirect 16
    OBGEST
    BMI
    CIG0
    AFRAMF           0.014       0.015       0.015       0.022       0.034       0.048       0.067

  Specific indirect 17
    OBGEST
    PRECAREM
    CIG0
    AFRAMF           0.001       0.001       0.001       0.002       0.003       0.003       0.004

  Specific indirect 18
    OBGEST
    PRECAREM
    WIC
    AFRAMF          -0.001      -0.001      -0.001       0.000       0.000       0.000       0.000

  Specific indirect 19
    OBGEST
    PAYER
    FEDUC
    FAGE
    AFRAMF          -0.006       0.000       0.000       0.000       0.000       0.000       0.000

  Specific indirect 20
    OBGEST
    WIC
    MEDUC
    CIG0
    AFRAMF          -0.010      -0.007      -0.007      -0.004      -0.001      -0.001       0.000

  Specific indirect 21
    OBGEST
    WIC
    MAGE
    CIG0
    AFRAMF          -0.001      -0.001       0.000       0.000       0.000       0.000       0.000

  Specific indirect 22
    OBGEST
    PRGBP
    PAYER
    FEDUC
    AFRAMF          -0.002      -0.002      -0.001      -0.001       0.000       0.000       0.007

  Specific indirect 23
    OBGEST
    PRGBP
    PAYER
    FAGE
    AFRAMF          -0.001       0.000       0.000       0.000       0.000       0.000       0.002

  Specific indirect 24
    OBGEST
    PRGBP
    MEDUC
    CIG0
    AFRAMF           0.018       0.019       0.019       0.032       0.059       0.087       0.168

  Specific indirect 25
    OBGEST
    PRGBP
    MAGE
    CIG0
    AFRAMF           0.005       0.005       0.005       0.008       0.011       0.013       0.019

  Specific indirect 26
    OBGEST
    PRGBP
    BMI
    CIG0
    AFRAMF          -0.001       0.000       0.000       0.007       0.021       0.038       0.063

  Specific indirect 27
    OBGEST
    PRGDM
    PAYER
    FEDUC
    AFRAMF          -0.003       0.000       0.000       0.000       0.000       0.000       0.000

  Specific indirect 28
    OBGEST
    PRGDM
    PAYER
    FAGE
    AFRAMF          -0.001       0.000       0.000       0.000       0.000       0.000       0.000

  Specific indirect 29
    OBGEST
    PRGDM
    MEDUC
    CIG0
    AFRAMF          -0.010      -0.002      -0.002       0.000       0.001       0.001       0.003

  Specific indirect 30
    OBGEST
    PRGDM
    MAGE
    CIG0
    AFRAMF           0.002       0.002       0.002       0.002       0.003       0.004       0.006

  Specific indirect 31
    OBGEST
    PRGDM
    BMI
    CIG0
    AFRAMF          -0.029      -0.012      -0.009      -0.006      -0.005      -0.005      -0.004

  Specific indirect 32
    OBGEST
    BMI
    MEDUC
    CIG0
    AFRAMF          -0.033      -0.021      -0.015      -0.009      -0.006      -0.006      -0.006

  Specific indirect 33
    OBGEST
    BMI
    MAGE
    CIG0
    AFRAMF          -0.007      -0.006      -0.005      -0.003      -0.003      -0.002      -0.002

  Specific indirect 34
    OBGEST
    PRECAREM
    PAYER
    FEDUC
    AFRAMF           0.000       0.000       0.000       0.000       0.000       0.001       0.001

  Specific indirect 35
    OBGEST
    PRECAREM
    PAYER
    FAGE
    AFRAMF           0.000       0.000       0.000       0.000       0.000       0.000       0.000

  Specific indirect 36
    OBGEST
    PRECAREM
    MEDUC
    CIG0
    AFRAMF           0.000       0.000       0.000       0.000       0.000       0.000       0.001

  Specific indirect 37
    OBGEST
    PRECAREM
    MAGE
    CIG0
    AFRAMF           0.000       0.000       0.000       0.000       0.000       0.000       0.000

  Specific indirect 38
    OBGEST
    PRECAREM
    BMI
    CIG0
    AFRAMF          -0.002      -0.001      -0.001       0.000       0.000       0.000       0.000

  Specific indirect 39
    OBGEST
    PRGBP
    PAYER
    FEDUC
    FAGE
    AFRAMF           0.000       0.000       0.000       0.000       0.000       0.000       0.001

  Specific indirect 40
    OBGEST
    PRGBP
    WIC
    MEDUC
    CIG0
    AFRAMF          -0.026      -0.019      -0.016      -0.011      -0.008      -0.007      -0.007

  Specific indirect 41
    OBGEST
    PRGBP
    WIC
    MAGE
    CIG0
    AFRAMF          -0.004      -0.003      -0.001       0.000       0.000       0.000       0.000

  Specific indirect 42
    OBGEST
    PRGBP
    BMI
    MEDUC
    CIG0
    AFRAMF          -0.032      -0.017      -0.009      -0.003       0.000       0.000       0.000

  Specific indirect 43
    OBGEST
    PRGBP
    BMI
    MAGE
    CIG0
    AFRAMF          -0.006      -0.004      -0.003      -0.001       0.000       0.000       0.000

  Specific indirect 44
    OBGEST
    PRGDM
    PAYER
    FEDUC
    FAGE
    AFRAMF          -0.001       0.000       0.000       0.000       0.000       0.000       0.000

  Specific indirect 45
    OBGEST
    PRGDM
    WIC
    MEDUC
    CIG0
    AFRAMF          -0.001       0.000       0.000       0.000       0.001       0.001       0.001

  Specific indirect 46
    OBGEST
    PRGDM
    WIC
    MAGE
    CIG0
    AFRAMF           0.000       0.000       0.000       0.000       0.000       0.000       0.000

  Specific indirect 47
    OBGEST
    PRGDM
    BMI
    MEDUC
    CIG0
    AFRAMF           0.002       0.002       0.002       0.003       0.004       0.005       0.014

  Specific indirect 48
    OBGEST
    PRGDM
    BMI
    MAGE
    CIG0
    AFRAMF           0.001       0.001       0.001       0.001       0.001       0.001       0.002

  Specific indirect 49
    OBGEST
    PRECAREM
    PAYER
    FEDUC
    FAGE
    AFRAMF           0.000       0.000       0.000       0.000       0.000       0.000       0.000

  Specific indirect 50
    OBGEST
    PRECAREM
    WIC
    MEDUC
    CIG0
    AFRAMF           0.000       0.000       0.000       0.000       0.000       0.000       0.000

  Specific indirect 51
    OBGEST
    PRECAREM
    WIC
    MAGE
    CIG0
    AFRAMF           0.000       0.000       0.000       0.000       0.000       0.000       0.000

  Specific indirect 52
    OBGEST
    PRECAREM
    BMI
    MEDUC
    CIG0
    AFRAMF           0.000       0.000       0.000       0.000       0.000       0.000       0.001

  Specific indirect 53
    OBGEST
    PRECAREM
    BMI
    MAGE
    CIG0
    AFRAMF           0.000       0.000       0.000       0.000       0.000       0.000       0.000

  Direct
    OBGEST
    AFRAMF          -0.180      -0.163      -0.151      -0.130      -0.110      -0.108      -0.103


Effects from FHISP to OBGEST

  Total             -0.057      -0.050      -0.048      -0.038      -0.029      -0.026      -0.011
  Total indirect     0.019       0.027       0.028       0.043       0.059       0.071       0.084

  Specific indirect 1
    OBGEST
    CIG0
    FHISP           -0.141      -0.087      -0.065      -0.034       0.004       0.013       0.024

  Specific indirect 2
    OBGEST
    WIC
    FHISP           -0.001       0.007       0.011       0.030       0.049       0.053       0.068

  Specific indirect 3
    OBGEST
    PRGBP
    FHISP           -0.023      -0.009      -0.007       0.006       0.040       0.056       0.072

  Specific indirect 4
    OBGEST
    PRGDM
    FHISP           -0.005      -0.004      -0.003       0.001       0.005       0.006       0.011

  Specific indirect 5
    OBGEST
    FAGE
    FHISP           -0.011      -0.005      -0.002      -0.001       0.001       0.001       0.001

  Specific indirect 6
    OBGEST
    PAYER
    FEDUC
    FHISP           -0.037      -0.003      -0.002      -0.001       0.000       0.001       0.001

  Specific indirect 7
    OBGEST
    PAYER
    FAGE
    FHISP           -0.007      -0.001       0.000       0.000       0.000       0.000       0.000

  Specific indirect 8
    OBGEST
    MEDUC
    CIG0
    FHISP           -0.005      -0.001       0.002       0.016       0.029       0.040       0.061

  Specific indirect 9
    OBGEST
    PRGBP
    CIG0
    FHISP           -0.282      -0.259      -0.223      -0.118      -0.071      -0.073      -0.067

  Specific indirect 10
    OBGEST
    PRGBP
    WIC
    FHISP            0.057       0.058       0.058       0.080       0.110       0.134       0.163

  Specific indirect 11
    OBGEST
    PRGBP
    FAGE
    FHISP           -0.003      -0.003      -0.003      -0.002      -0.001       0.003       0.008

  Specific indirect 12
    OBGEST
    PRGDM
    CIG0
    FHISP           -0.004       0.000       0.002       0.007       0.014       0.015       0.018

  Specific indirect 13
    OBGEST
    PRGDM
    WIC
    FHISP           -0.006      -0.005      -0.004       0.000       0.003       0.003       0.005

  Specific indirect 14
    OBGEST
    PRGDM
    FAGE
    FHISP            0.000       0.000       0.000       0.001       0.001       0.001       0.002

  Specific indirect 15
    OBGEST
    MAGE
    CIG0
    FHISP           -0.003      -0.003      -0.003       0.001       0.005       0.010       0.016

  Specific indirect 16
    OBGEST
    BMI
    CIG0
    FHISP            0.021       0.023       0.024       0.032       0.048       0.060       0.075

  Specific indirect 17
    OBGEST
    PRECAREM
    CIG0
    FHISP            0.002       0.002       0.002       0.003       0.004       0.004       0.005

  Specific indirect 18
    OBGEST
    PRECAREM
    WIC
    FHISP           -0.001      -0.001      -0.001       0.000       0.000       0.000       0.000

  Specific indirect 19
    OBGEST
    PAYER
    FEDUC
    FAGE
    FHISP           -0.006       0.000       0.000       0.000       0.000       0.000       0.000

  Specific indirect 20
    OBGEST
    WIC
    MEDUC
    CIG0
    FHISP           -0.013      -0.011      -0.010      -0.006      -0.002      -0.002       0.000

  Specific indirect 21
    OBGEST
    WIC
    MAGE
    CIG0
    FHISP           -0.002      -0.001      -0.001       0.000       0.000       0.000       0.000

  Specific indirect 22
    OBGEST
    PRGBP
    PAYER
    FEDUC
    FHISP           -0.005      -0.004      -0.003      -0.002      -0.001      -0.001       0.011

  Specific indirect 23
    OBGEST
    PRGBP
    PAYER
    FAGE
    FHISP           -0.001      -0.001       0.000       0.000       0.000       0.000       0.002

  Specific indirect 24
    OBGEST
    PRGBP
    MEDUC
    CIG0
    FHISP            0.028       0.028       0.029       0.047       0.083       0.108       0.172

  Specific indirect 25
    OBGEST
    PRGBP
    MAGE
    CIG0
    FHISP            0.007       0.008       0.008       0.012       0.015       0.016       0.020

  Specific indirect 26
    OBGEST
    PRGBP
    BMI
    CIG0
    FHISP           -0.001       0.000       0.000       0.011       0.029       0.047       0.067

  Specific indirect 27
    OBGEST
    PRGDM
    PAYER
    FEDUC
    FHISP           -0.004      -0.001       0.000       0.000       0.000       0.000       0.000

  Specific indirect 28
    OBGEST
    PRGDM
    PAYER
    FAGE
    FHISP           -0.001       0.000       0.000       0.000       0.000       0.000       0.000

  Specific indirect 29
    OBGEST
    PRGDM
    MEDUC
    CIG0
    FHISP           -0.010      -0.003      -0.003       0.000       0.001       0.002       0.003

  Specific indirect 30
    OBGEST
    PRGDM
    MAGE
    CIG0
    FHISP            0.003       0.003       0.003       0.004       0.005       0.005       0.006

  Specific indirect 31
    OBGEST
    PRGDM
    BMI
    CIG0
    FHISP           -0.030      -0.015      -0.012      -0.009      -0.007      -0.007      -0.006

  Specific indirect 32
    OBGEST
    BMI
    MEDUC
    CIG0
    FHISP           -0.036      -0.027      -0.021      -0.013      -0.009      -0.009      -0.008

  Specific indirect 33
    OBGEST
    BMI
    MAGE
    CIG0
    FHISP           -0.008      -0.007      -0.007      -0.005      -0.004      -0.004      -0.003

  Specific indirect 34
    OBGEST
    PRECAREM
    PAYER
    FEDUC
    FHISP            0.000       0.000       0.000       0.001       0.001       0.001       0.002

  Specific indirect 35
    OBGEST
    PRECAREM
    PAYER
    FAGE
    FHISP            0.000       0.000       0.000       0.000       0.000       0.000       0.000

  Specific indirect 36
    OBGEST
    PRECAREM
    MEDUC
    CIG0
    FHISP            0.000       0.000       0.000       0.001       0.001       0.001       0.001

  Specific indirect 37
    OBGEST
    PRECAREM
    MAGE
    CIG0
    FHISP            0.000       0.000       0.000       0.000       0.000       0.000       0.000

  Specific indirect 38
    OBGEST
    PRECAREM
    BMI
    CIG0
    FHISP           -0.002      -0.001      -0.001       0.000       0.000       0.000       0.000

  Specific indirect 39
    OBGEST
    PRGBP
    PAYER
    FEDUC
    FAGE
    FHISP            0.000       0.000       0.000       0.000       0.000       0.000       0.002

  Specific indirect 40
    OBGEST
    PRGBP
    WIC
    MEDUC
    CIG0
    FHISP           -0.031      -0.025      -0.022      -0.016      -0.011      -0.011      -0.011

  Specific indirect 41
    OBGEST
    PRGBP
    WIC
    MAGE
    CIG0
    FHISP           -0.005      -0.003      -0.001      -0.001       0.000       0.000       0.000

  Specific indirect 42
    OBGEST
    PRGBP
    BMI
    MEDUC
    CIG0
    FHISP           -0.034      -0.021      -0.012      -0.004       0.000       0.000       0.000

  Specific indirect 43
    OBGEST
    PRGBP
    BMI
    MAGE
    CIG0
    FHISP           -0.006      -0.005      -0.004      -0.002       0.000       0.000       0.000

  Specific indirect 44
    OBGEST
    PRGDM
    PAYER
    FEDUC
    FAGE
    FHISP           -0.001       0.000       0.000       0.000       0.000       0.000       0.000

  Specific indirect 45
    OBGEST
    PRGDM
    WIC
    MEDUC
    CIG0
    FHISP           -0.001      -0.001      -0.001       0.000       0.001       0.001       0.001

  Specific indirect 46
    OBGEST
    PRGDM
    WIC
    MAGE
    CIG0
    FHISP            0.000       0.000       0.000       0.000       0.000       0.000       0.000

  Specific indirect 47
    OBGEST
    PRGDM
    BMI
    MEDUC
    CIG0
    FHISP            0.002       0.003       0.003       0.004       0.005       0.007       0.015

  Specific indirect 48
    OBGEST
    PRGDM
    BMI
    MAGE
    CIG0
    FHISP            0.001       0.001       0.001       0.001       0.002       0.002       0.002

  Specific indirect 49
    OBGEST
    PRECAREM
    PAYER
    FEDUC
    FAGE
    FHISP            0.000       0.000       0.000       0.000       0.000       0.000       0.000

  Specific indirect 50
    OBGEST
    PRECAREM
    WIC
    MEDUC
    CIG0
    FHISP            0.000       0.000       0.000       0.000       0.000       0.000       0.000

  Specific indirect 51
    OBGEST
    PRECAREM
    WIC
    MAGE
    CIG0
    FHISP            0.000       0.000       0.000       0.000       0.000       0.000       0.000

  Specific indirect 52
    OBGEST
    PRECAREM
    BMI
    MEDUC
    CIG0
    FHISP            0.000       0.000       0.000       0.000       0.000       0.000       0.001

  Specific indirect 53
    OBGEST
    PRECAREM
    BMI
    MAGE
    CIG0
    FHISP            0.000       0.000       0.000       0.000       0.000       0.000       0.000

  Direct
    OBGEST
    FHISP           -0.130      -0.115      -0.102      -0.081      -0.064      -0.063      -0.037


Effects from OTHF to OBGEST

  Total              0.011       0.016       0.019       0.034       0.050       0.055       0.066
  Total indirect     0.045       0.045       0.046       0.062       0.076       0.102       0.118

  Specific indirect 1
    OBGEST
    CIG0
    OTHF            -0.007      -0.003      -0.001       0.009       0.017       0.024       0.041

  Specific indirect 2
    OBGEST
    WIC
    OTHF             0.000       0.001       0.002       0.005       0.009       0.010       0.017

  Specific indirect 3
    OBGEST
    PRGBP
    OTHF             0.009       0.017       0.020       0.032       0.044       0.046       0.050

  Specific indirect 4
    OBGEST
    PRGDM
    OTHF            -0.022      -0.019      -0.018      -0.014      -0.010      -0.010      -0.008

  Specific indirect 5
    OBGEST
    FAGE
    OTHF            -0.001      -0.001      -0.001       0.001       0.003       0.007       0.012

  Specific indirect 6
    OBGEST
    PAYER
    FEDUC
    OTHF            -0.001      -0.001       0.000       0.001       0.002       0.003       0.026

  Specific indirect 7
    OBGEST
    PAYER
    FAGE
    OTHF             0.000       0.000       0.000       0.000       0.001       0.001       0.006

  Specific indirect 8
    OBGEST
    MEDUC
    CIG0
    OTHF            -0.019      -0.011      -0.008      -0.004       0.000       0.001       0.002

  Specific indirect 9
    OBGEST
    PRGBP
    CIG0
    OTHF             0.016       0.016       0.017       0.031       0.058       0.081       0.099

  Specific indirect 10
    OBGEST
    PRGBP
    WIC
    OTHF             0.007       0.008       0.009       0.014       0.019       0.022       0.051

  Specific indirect 11
    OBGEST
    PRGBP
    FAGE
    OTHF            -0.009      -0.003       0.001       0.003       0.005       0.005       0.005

  Specific indirect 12
    OBGEST
    PRGDM
    CIG0
    OTHF            -0.004      -0.004      -0.004      -0.002       0.000       0.000       0.001

  Specific indirect 13
    OBGEST
    PRGDM
    WIC
    OTHF            -0.001      -0.001      -0.001       0.000       0.000       0.001       0.001

  Specific indirect 14
    OBGEST
    PRGDM
    FAGE
    OTHF            -0.002      -0.001      -0.001      -0.001      -0.001      -0.001       0.000

  Specific indirect 15
    OBGEST
    MAGE
    CIG0
    OTHF            -0.005      -0.003      -0.001       0.000       0.001       0.001       0.001

  Specific indirect 16
    OBGEST
    BMI
    CIG0
    OTHF            -0.025      -0.018      -0.013      -0.008      -0.006      -0.006      -0.005

  Specific indirect 17
    OBGEST
    PRECAREM
    CIG0
    OTHF            -0.002      -0.001      -0.001      -0.001       0.000       0.000       0.000

  Specific indirect 18
    OBGEST
    PRECAREM
    WIC
    OTHF             0.000       0.000       0.000       0.000       0.000       0.000       0.000

  Specific indirect 19
    OBGEST
    PAYER
    FEDUC
    FAGE
    OTHF             0.000       0.000       0.000       0.000       0.000       0.000       0.006

  Specific indirect 20
    OBGEST
    WIC
    MEDUC
    CIG0
    OTHF             0.000       0.000       0.000       0.002       0.003       0.003       0.004

  Specific indirect 21
    OBGEST
    WIC
    MAGE
    CIG0
    OTHF             0.000       0.000       0.000       0.000       0.000       0.000       0.000

  Specific indirect 22
    OBGEST
    PRGBP
    PAYER
    FEDUC
    OTHF            -0.008       0.001       0.001       0.001       0.002       0.003       0.004

  Specific indirect 23
    OBGEST
    PRGBP
    PAYER
    FAGE
    OTHF            -0.002       0.000       0.000       0.000       0.001       0.001       0.001

  Specific indirect 24
    OBGEST
    PRGBP
    MEDUC
    CIG0
    OTHF            -0.041      -0.033      -0.023      -0.012      -0.007      -0.007      -0.007

  Specific indirect 25
    OBGEST
    PRGBP
    MAGE
    CIG0
    OTHF            -0.006      -0.005      -0.004      -0.003      -0.002      -0.002      -0.002

  Specific indirect 26
    OBGEST
    PRGBP
    BMI
    CIG0
    OTHF            -0.019      -0.014      -0.008      -0.003       0.000       0.000       0.000

  Specific indirect 27
    OBGEST
    PRGDM
    PAYER
    FEDUC
    OTHF             0.000       0.000       0.000       0.000       0.000       0.001       0.003

  Specific indirect 28
    OBGEST
    PRGDM
    PAYER
    FAGE
    OTHF             0.000       0.000       0.000       0.000       0.000       0.000       0.001

  Specific indirect 29
    OBGEST
    PRGDM
    MEDUC
    CIG0
    OTHF            -0.001       0.000       0.000       0.000       0.001       0.001       0.001

  Specific indirect 30
    OBGEST
    PRGDM
    MAGE
    CIG0
    OTHF            -0.002      -0.001      -0.001      -0.001      -0.001      -0.001      -0.001

  Specific indirect 31
    OBGEST
    PRGDM
    BMI
    CIG0
    OTHF             0.002       0.002       0.002       0.002       0.004       0.005       0.006

  Specific indirect 32
    OBGEST
    BMI
    MEDUC
    CIG0
    OTHF             0.002       0.002       0.002       0.003       0.006       0.008       0.011

  Specific indirect 33
    OBGEST
    BMI
    MAGE
    CIG0
    OTHF             0.000       0.001       0.001       0.001       0.002       0.002       0.003

  Specific indirect 34
    OBGEST
    PRECAREM
    PAYER
    FEDUC
    OTHF            -0.001      -0.001       0.000       0.000       0.000       0.000       0.000

  Specific indirect 35
    OBGEST
    PRECAREM
    PAYER
    FAGE
    OTHF             0.000       0.000       0.000       0.000       0.000       0.000       0.000

  Specific indirect 36
    OBGEST
    PRECAREM
    MEDUC
    CIG0
    OTHF             0.000       0.000       0.000       0.000       0.000       0.000       0.000

  Specific indirect 37
    OBGEST
    PRECAREM
    MAGE
    CIG0
    OTHF             0.000       0.000       0.000       0.000       0.000       0.000       0.000

  Specific indirect 38
    OBGEST
    PRECAREM
    BMI
    CIG0
    OTHF             0.000       0.000       0.000       0.000       0.000       0.000       0.000

  Specific indirect 39
    OBGEST
    PRGBP
    PAYER
    FEDUC
    FAGE
    OTHF            -0.001       0.000       0.000       0.000       0.000       0.000       0.000

  Specific indirect 40
    OBGEST
    PRGBP
    WIC
    MEDUC
    CIG0
    OTHF             0.002       0.003       0.003       0.004       0.006       0.008       0.010

  Specific indirect 41
    OBGEST
    PRGBP
    WIC
    MAGE
    CIG0
    OTHF             0.000       0.000       0.000       0.000       0.000       0.001       0.001

  Specific indirect 42
    OBGEST
    PRGBP
    BMI
    MEDUC
    CIG0
    OTHF             0.000       0.000       0.000       0.001       0.003       0.006       0.008

  Specific indirect 43
    OBGEST
    PRGBP
    BMI
    MAGE
    CIG0
    OTHF             0.000       0.000       0.000       0.000       0.001       0.002       0.002

  Specific indirect 44
    OBGEST
    PRGDM
    PAYER
    FEDUC
    FAGE
    OTHF             0.000       0.000       0.000       0.000       0.000       0.000       0.001

  Specific indirect 45
    OBGEST
    PRGDM
    WIC
    MEDUC
    CIG0
    OTHF             0.000       0.000       0.000       0.000       0.000       0.000       0.000

  Specific indirect 46
    OBGEST
    PRGDM
    WIC
    MAGE
    CIG0
    OTHF             0.000       0.000       0.000       0.000       0.000       0.000       0.000

  Specific indirect 47
    OBGEST
    PRGDM
    BMI
    MEDUC
    CIG0
    OTHF            -0.003      -0.002      -0.002      -0.001      -0.001      -0.001      -0.001

  Specific indirect 48
    OBGEST
    PRGDM
    BMI
    MAGE
    CIG0
    OTHF            -0.001      -0.001       0.000       0.000       0.000       0.000       0.000

  Specific indirect 49
    OBGEST
    PRECAREM
    PAYER
    FEDUC
    FAGE
    OTHF             0.000       0.000       0.000       0.000       0.000       0.000       0.000

  Specific indirect 50
    OBGEST
    PRECAREM
    WIC
    MEDUC
    CIG0
    OTHF             0.000       0.000       0.000       0.000       0.000       0.000       0.000

  Specific indirect 51
    OBGEST
    PRECAREM
    WIC
    MAGE
    CIG0
    OTHF             0.000       0.000       0.000       0.000       0.000       0.000       0.000

  Specific indirect 52
    OBGEST
    PRECAREM
    BMI
    MEDUC
    CIG0
    OTHF             0.000       0.000       0.000       0.000       0.000       0.000       0.000

  Specific indirect 53
    OBGEST
    PRECAREM
    BMI
    MAGE
    CIG0
    OTHF             0.000       0.000       0.000       0.000       0.000       0.000       0.000

  Direct
    OBGEST
    OTHF            -0.069      -0.054      -0.046      -0.028      -0.010      -0.007      -0.004


Effects from SOCDEP to OBGEST

  Total             -0.121      -0.108      -0.105      -0.093      -0.084      -0.082      -0.076
  Total indirect    -0.094      -0.030       0.001       0.168       0.316       0.354       0.468

  Specific indirect 1
    OBGEST
    PAYER
    SOCDEP          -0.021      -0.017      -0.015      -0.008      -0.001       0.001       0.015

  Specific indirect 2
    OBGEST
    MEDUC
    SOCDEP          -0.025       0.011       0.023       0.105       0.173       0.194       0.242

  Specific indirect 3
    OBGEST
    CIG0
    SOCDEP          -0.024      -0.010      -0.001       0.031       0.059       0.069       0.124

  Specific indirect 4
    OBGEST
    WIC
    SOCDEP          -0.001       0.023       0.032       0.102       0.163       0.178       0.206

  Specific indirect 5
    OBGEST
    PRGBP
    SOCDEP          -0.907      -0.866      -0.847      -0.677      -0.516      -0.498      -0.452

  Specific indirect 6
    OBGEST
    PRGDM
    SOCDEP          -0.035      -0.028      -0.025      -0.002       0.028       0.035       0.045

  Specific indirect 7
    OBGEST
    FAGE
    SOCDEP          -0.021      -0.012      -0.006      -0.002       0.002       0.002       0.003

  Specific indirect 8
    OBGEST
    MAGE
    SOCDEP          -0.022      -0.017      -0.014       0.009       0.032       0.048       0.069

  Specific indirect 9
    OBGEST
    MHT
    SOCDEP          -0.008      -0.008      -0.008      -0.007      -0.006      -0.006      -0.005

  Specific indirect 10
    OBGEST
    BMI
    SOCDEP           0.098       0.125       0.133       0.167       0.202       0.210       0.237

  Specific indirect 11
    OBGEST
    PRECAREM
    SOCDEP          -0.001      -0.001       0.000       0.002       0.007       0.008       0.011

  Specific indirect 12
    OBGEST
    PAYER
    FEDUC
    SOCDEP          -0.041      -0.005      -0.003      -0.002       0.000       0.001       0.003

  Specific indirect 13
    OBGEST
    PAYER
    FAGE
    SOCDEP          -0.009      -0.001      -0.001      -0.001       0.000       0.000       0.001

  Specific indirect 14
    OBGEST
    MEDUC
    CIG0
    SOCDEP          -0.049      -0.031      -0.025      -0.015      -0.002       0.000       0.004

  Specific indirect 15
    OBGEST
    WIC
    MEDUC
    SOCDEP          -0.081      -0.069      -0.062      -0.039      -0.012      -0.009       0.001

  Specific indirect 16
    OBGEST
    WIC
    MAGE
    SOCDEP          -0.007      -0.004      -0.004      -0.002       0.000       0.000       0.001

  Specific indirect 17
    OBGEST
    PRGBP
    PAYER
    SOCDEP          -0.025      -0.024      -0.019      -0.013      -0.008      -0.006       0.006

  Specific indirect 18
    OBGEST
    PRGBP
    MEDUC
    SOCDEP           0.205       0.220       0.235       0.320       0.412       0.432       0.581

  Specific indirect 19
    OBGEST
    PRGBP
    CIG0
    SOCDEP           0.059       0.069       0.069       0.110       0.171       0.187       0.288

  Specific indirect 20
    OBGEST
    PRGBP
    WIC
    SOCDEP           0.091       0.213       0.223       0.273       0.329       0.344       0.370

  Specific indirect 21
    OBGEST
    PRGBP
    FAGE
    SOCDEP          -0.010      -0.010      -0.010      -0.007      -0.001       0.006       0.016

  Specific indirect 22
    OBGEST
    PRGBP
    MAGE
    SOCDEP           0.051       0.055       0.058       0.075       0.092       0.095       0.101

  Specific indirect 23
    OBGEST
    PRGBP
    MHT
    SOCDEP           0.001       0.001       0.001       0.002       0.002       0.002       0.004

  Specific indirect 24
    OBGEST
    PRGBP
    BMI
    SOCDEP          -0.003       0.004       0.006       0.055       0.118       0.147       0.197

  Specific indirect 25
    OBGEST
    PRGDM
    PAYER
    SOCDEP          -0.004      -0.002      -0.002       0.000       0.001       0.001       0.002

  Specific indirect 26
    OBGEST
    PRGDM
    MEDUC
    SOCDEP          -0.031      -0.021      -0.018      -0.003       0.009       0.011       0.018

  Specific indirect 27
    OBGEST
    PRGDM
    CIG0
    SOCDEP          -0.017      -0.014      -0.013      -0.007      -0.002       0.000       0.005

  Specific indirect 28
    OBGEST
    PRGDM
    WIC
    SOCDEP          -0.021      -0.017      -0.013      -0.001       0.008       0.009       0.012

  Specific indirect 29
    OBGEST
    PRGDM
    FAGE
    SOCDEP           0.001       0.001       0.001       0.002       0.003       0.003       0.003

  Specific indirect 30
    OBGEST
    PRGDM
    MAGE
    SOCDEP           0.018       0.020       0.020       0.023       0.026       0.027       0.028

  Specific indirect 31
    OBGEST
    PRGDM
    MHT
    SOCDEP          -0.003      -0.002      -0.002      -0.002      -0.002      -0.002      -0.002

  Specific indirect 32
    OBGEST
    PRGDM
    BMI
    SOCDEP          -0.088      -0.058      -0.056      -0.047      -0.040      -0.039      -0.034

  Specific indirect 33
    OBGEST
    MAGE
    CIG0
    SOCDEP          -0.011      -0.007      -0.005      -0.001       0.002       0.002       0.003

  Specific indirect 34
    OBGEST
    BMI
    MEDUC
    SOCDEP          -0.143      -0.116      -0.109      -0.090      -0.070      -0.067      -0.055

  Specific indirect 35
    OBGEST
    BMI
    CIG0
    SOCDEP          -0.064      -0.044      -0.039      -0.030      -0.023      -0.022      -0.019

  Specific indirect 36
    OBGEST
    BMI
    MAGE
    SOCDEP          -0.046      -0.041      -0.039      -0.033      -0.026      -0.025      -0.010

  Specific indirect 37
    OBGEST
    PRECAREM
    PAYER
    SOCDEP          -0.001       0.003       0.004       0.004       0.004       0.005       0.005

  Specific indirect 38
    OBGEST
    PRECAREM
    MEDUC
    SOCDEP          -0.001       0.001       0.001       0.004       0.005       0.005       0.005

  Specific indirect 39
    OBGEST
    PRECAREM
    CIG0
    SOCDEP          -0.005      -0.003      -0.003      -0.002      -0.002      -0.002      -0.002

  Specific indirect 40
    OBGEST
    PRECAREM
    WIC
    SOCDEP          -0.004      -0.003      -0.003      -0.001       0.000       0.000       0.000

  Specific indirect 41
    OBGEST
    PRECAREM
    MAGE
    SOCDEP           0.000       0.001       0.001       0.001       0.002       0.002       0.002

  Specific indirect 42
    OBGEST
    PRECAREM
    BMI
    SOCDEP          -0.005      -0.004      -0.003      -0.002      -0.001      -0.001      -0.001

  Specific indirect 43
    OBGEST
    PAYER
    FEDUC
    FAGE
    SOCDEP          -0.008       0.000       0.000       0.000       0.000       0.000       0.000

  Specific indirect 44
    OBGEST
    WIC
    MEDUC
    CIG0
    SOCDEP          -0.001       0.001       0.002       0.005       0.009       0.009       0.013

  Specific indirect 45
    OBGEST
    WIC
    MAGE
    CIG0
    SOCDEP           0.000       0.000       0.000       0.000       0.000       0.001       0.002

  Specific indirect 46
    OBGEST
    PRGBP
    PAYER
    FEDUC
    SOCDEP          -0.007      -0.006      -0.004      -0.003      -0.002      -0.001       0.012

  Specific indirect 47
    OBGEST
    PRGBP
    PAYER
    FAGE
    SOCDEP          -0.002      -0.002      -0.001      -0.001      -0.001       0.000       0.003

  Specific indirect 48
    OBGEST
    PRGBP
    MEDUC
    CIG0
    SOCDEP          -0.212      -0.073      -0.066      -0.044      -0.029      -0.027      -0.025

  Specific indirect 49
    OBGEST
    PRGBP
    WIC
    MEDUC
    SOCDEP          -0.142      -0.133      -0.125      -0.104      -0.084      -0.083      -0.056

  Specific indirect 50
    OBGEST
    PRGBP
    WIC
    MAGE
    SOCDEP          -0.021      -0.013      -0.008      -0.004       0.000       0.001       0.001

  Specific indirect 51
    OBGEST
    PRGBP
    MAGE
    CIG0
    SOCDEP          -0.024      -0.014      -0.014      -0.011      -0.008      -0.008      -0.006

  Specific indirect 52
    OBGEST
    PRGBP
    BMI
    MEDUC
    SOCDEP          -0.121      -0.081      -0.064      -0.030      -0.003       0.000       0.002

  Specific indirect 53
    OBGEST
    PRGBP
    BMI
    CIG0
    SOCDEP          -0.069      -0.033      -0.024      -0.010       0.000       0.000       0.001

  Specific indirect 54
    OBGEST
    PRGBP
    BMI
    MAGE
    SOCDEP          -0.030      -0.025      -0.022      -0.011      -0.001      -0.001       0.001

  Specific indirect 55
    OBGEST
    PRGDM
    PAYER
    FEDUC
    SOCDEP          -0.006      -0.001       0.000       0.000       0.000       0.000       0.000

  Specific indirect 56
    OBGEST
    PRGDM
    PAYER
    FAGE
    SOCDEP          -0.001       0.000       0.000       0.000       0.000       0.000       0.000

  Specific indirect 57
    OBGEST
    PRGDM
    MEDUC
    CIG0
    SOCDEP          -0.003      -0.001      -0.001       0.000       0.002       0.003       0.010

  Specific indirect 58
    OBGEST
    PRGDM
    WIC
    MEDUC
    SOCDEP          -0.005      -0.004      -0.003       0.001       0.005       0.007       0.008

  Specific indirect 59
    OBGEST
    PRGDM
    WIC
    MAGE
    SOCDEP          -0.001       0.000       0.000       0.000       0.000       0.000       0.000

  Specific indirect 60
    OBGEST
    PRGDM
    MAGE
    CIG0
    SOCDEP          -0.007      -0.004      -0.004      -0.003      -0.003      -0.003      -0.002

  Specific indirect 61
    OBGEST
    PRGDM
    BMI
    MEDUC
    SOCDEP           0.019       0.021       0.022       0.026       0.030       0.032       0.057

  Specific indirect 62
    OBGEST
    PRGDM
    BMI
    CIG0
    SOCDEP           0.006       0.007       0.007       0.009       0.010       0.011       0.039

  Specific indirect 63
    OBGEST
    PRGDM
    BMI
    MAGE
    SOCDEP           0.006       0.008       0.008       0.009       0.011       0.011       0.012

  Specific indirect 64
    OBGEST
    BMI
    MEDUC
    CIG0
    SOCDEP           0.008       0.009       0.009       0.012       0.017       0.019       0.031

  Specific indirect 65
    OBGEST
    BMI
    MAGE
    CIG0
    SOCDEP           0.003       0.004       0.004       0.005       0.006       0.006       0.006

  Specific indirect 66
    OBGEST
    PRECAREM
    PAYER
    FEDUC
    SOCDEP           0.001       0.001       0.001       0.001       0.001       0.001       0.002

  Specific indirect 67
    OBGEST
    PRECAREM
    PAYER
    FAGE
    SOCDEP           0.000       0.000       0.000       0.000       0.000       0.000       0.001

  Specific indirect 68
    OBGEST
    PRECAREM
    MEDUC
    CIG0
    SOCDEP          -0.001      -0.001      -0.001      -0.001       0.000       0.000       0.000

  Specific indirect 69
    OBGEST
    PRECAREM
    WIC
    MEDUC
    SOCDEP           0.000       0.000       0.000       0.000       0.001       0.001       0.001

  Specific indirect 70
    OBGEST
    PRECAREM
    WIC
    MAGE
    SOCDEP           0.000       0.000       0.000       0.000       0.000       0.000       0.000

  Specific indirect 71
    OBGEST
    PRECAREM
    MAGE
    CIG0
    SOCDEP           0.000       0.000       0.000       0.000       0.000       0.000       0.000

  Specific indirect 72
    OBGEST
    PRECAREM
    BMI
    MEDUC
    SOCDEP           0.000       0.001       0.001       0.001       0.002       0.002       0.003

  Specific indirect 73
    OBGEST
    PRECAREM
    BMI
    CIG0
    SOCDEP           0.000       0.000       0.000       0.000       0.001       0.001       0.002

  Specific indirect 74
    OBGEST
    PRECAREM
    BMI
    MAGE
    SOCDEP           0.000       0.000       0.000       0.000       0.001       0.001       0.001

  Specific indirect 75
    OBGEST
    PRGBP
    PAYER
    FEDUC
    FAGE
    SOCDEP           0.000       0.000       0.000       0.000       0.000       0.000       0.003

  Specific indirect 76
    OBGEST
    PRGBP
    WIC
    MEDUC
    CIG0
    SOCDEP           0.007       0.011       0.011       0.015       0.019       0.020       0.033

  Specific indirect 77
    OBGEST
    PRGBP
    WIC
    MAGE
    CIG0
    SOCDEP          -0.001       0.000       0.000       0.001       0.001       0.002       0.004

  Specific indirect 78
    OBGEST
    PRGBP
    BMI
    MEDUC
    CIG0
    SOCDEP          -0.002       0.000       0.000       0.004       0.010       0.014       0.032

  Specific indirect 79
    OBGEST
    PRGBP
    BMI
    MAGE
    CIG0
    SOCDEP           0.000       0.000       0.000       0.002       0.003       0.004       0.005

  Specific indirect 80
    OBGEST
    PRGDM
    PAYER
    FEDUC
    FAGE
    SOCDEP          -0.001       0.000       0.000       0.000       0.000       0.000       0.000

  Specific indirect 81
    OBGEST
    PRGDM
    WIC
    MEDUC
    CIG0
    SOCDEP          -0.001      -0.001      -0.001       0.000       0.000       0.001       0.001

  Specific indirect 82
    OBGEST
    PRGDM
    WIC
    MAGE
    CIG0
    SOCDEP           0.000       0.000       0.000       0.000       0.000       0.000       0.000

  Specific indirect 83
    OBGEST
    PRGDM
    BMI
    MEDUC
    CIG0
    SOCDEP          -0.018      -0.005      -0.004      -0.004      -0.003      -0.003      -0.002

  Specific indirect 84
    OBGEST
    PRGDM
    BMI
    MAGE
    CIG0
    SOCDEP          -0.003      -0.002      -0.002      -0.001      -0.001      -0.001      -0.001

  Specific indirect 85
    OBGEST
    PRECAREM
    PAYER
    FEDUC
    FAGE
    SOCDEP           0.000       0.000       0.000       0.000       0.000       0.000       0.000

  Specific indirect 86
    OBGEST
    PRECAREM
    WIC
    MEDUC
    CIG0
    SOCDEP           0.000       0.000       0.000       0.000       0.000       0.000       0.000

  Specific indirect 87
    OBGEST
    PRECAREM
    WIC
    MAGE
    CIG0
    SOCDEP           0.000       0.000       0.000       0.000       0.000       0.000       0.000

  Specific indirect 88
    OBGEST
    PRECAREM
    BMI
    MEDUC
    CIG0
    SOCDEP          -0.001       0.000       0.000       0.000       0.000       0.000       0.000

  Specific indirect 89
    OBGEST
    PRECAREM
    BMI
    MAGE
    CIG0
    SOCDEP           0.000       0.000       0.000       0.000       0.000       0.000       0.000

  Direct
    OBGEST
    SOCDEP          -0.558      -0.444      -0.406      -0.260      -0.086      -0.053       0.016


Effects from CIG0 to OBGEST

  Total              0.044       0.044       0.044       0.071       0.115       0.152       0.180
  Total indirect    -0.001       0.008       0.009       0.038       0.073       0.087       0.119

  Specific indirect 1
    OBGEST
    MEDUC
    CIG0            -0.064      -0.038      -0.029      -0.016      -0.002       0.001       0.005

  Specific indirect 2
    OBGEST
    PRGBP
    CIG0             0.072       0.075       0.075       0.124       0.206       0.263       0.311

  Specific indirect 3
    OBGEST
    PRGDM
    CIG0            -0.018      -0.016      -0.015      -0.008      -0.002       0.000       0.004

  Specific indirect 4
    OBGEST
    MAGE
    CIG0            -0.018      -0.011      -0.005      -0.001       0.003       0.003       0.004

  Specific indirect 5
    OBGEST
    BMI
    CIG0            -0.089      -0.060      -0.045      -0.034      -0.025      -0.023      -0.021

  Specific indirect 6
    OBGEST
    PRECAREM
    CIG0            -0.005      -0.004      -0.004      -0.003      -0.002      -0.002      -0.002

  Specific indirect 7
    OBGEST
    WIC
    MEDUC
    CIG0             0.000       0.001       0.002       0.006       0.010       0.011       0.013

  Specific indirect 8
    OBGEST
    WIC
    MAGE
    CIG0             0.000       0.000       0.000       0.000       0.001       0.001       0.002

  Specific indirect 9
    OBGEST
    PRGBP
    MEDUC
    CIG0            -0.189      -0.107      -0.077      -0.049      -0.031      -0.030      -0.029

  Specific indirect 10
    OBGEST
    PRGBP
    MAGE
    CIG0            -0.020      -0.016      -0.016      -0.012      -0.009      -0.008      -0.008

  Specific indirect 11
    OBGEST
    PRGBP
    BMI
    CIG0            -0.080      -0.045      -0.027      -0.011       0.000       0.001       0.001

  Specific indirect 12
    OBGEST
    PRGDM
    MEDUC
    CIG0            -0.003      -0.002      -0.001       0.000       0.003       0.003       0.010

  Specific indirect 13
    OBGEST
    PRGDM
    MAGE
    CIG0            -0.007      -0.005      -0.004      -0.004      -0.003      -0.003      -0.003

  Specific indirect 14
    OBGEST
    PRGDM
    BMI
    CIG0             0.007       0.007       0.008       0.010       0.012       0.015       0.030

  Specific indirect 15
    OBGEST
    BMI
    MEDUC
    CIG0             0.008       0.009       0.010       0.014       0.020       0.027       0.045

  Specific indirect 16
    OBGEST
    BMI
    MAGE
    CIG0             0.003       0.004       0.004       0.005       0.007       0.007       0.010

  Specific indirect 17
    OBGEST
    PRECAREM
    MEDUC
    CIG0            -0.001      -0.001      -0.001      -0.001       0.000       0.000       0.000

  Specific indirect 18
    OBGEST
    PRECAREM
    MAGE
    CIG0             0.000       0.000       0.000       0.000       0.000       0.000       0.000

  Specific indirect 19
    OBGEST
    PRECAREM
    BMI
    CIG0             0.000       0.000       0.000       0.000       0.001       0.001       0.002

  Specific indirect 20
    OBGEST
    PRGBP
    WIC
    MEDUC
    CIG0             0.012       0.012       0.012       0.016       0.022       0.024       0.030

  Specific indirect 21
    OBGEST
    PRGBP
    WIC
    MAGE
    CIG0             0.000       0.000       0.000       0.001       0.001       0.003       0.005

  Specific indirect 22
    OBGEST
    PRGBP
    BMI
    MEDUC
    CIG0             0.000       0.000       0.000       0.005       0.012       0.020       0.039

  Specific indirect 23
    OBGEST
    PRGBP
    BMI
    MAGE
    CIG0             0.000       0.000       0.000       0.002       0.004       0.005       0.007

  Specific indirect 24
    OBGEST
    PRGDM
    WIC
    MEDUC
    CIG0            -0.001      -0.001      -0.001       0.000       0.001       0.001       0.001

  Specific indirect 25
    OBGEST
    PRGDM
    WIC
    MAGE
    CIG0             0.000       0.000       0.000       0.000       0.000       0.000       0.000

  Specific indirect 26
    OBGEST
    PRGDM
    BMI
    MEDUC
    CIG0            -0.016      -0.007      -0.005      -0.004      -0.003      -0.003      -0.003

  Specific indirect 27
    OBGEST
    PRGDM
    BMI
    MAGE
    CIG0            -0.003      -0.002      -0.002      -0.002      -0.001      -0.001      -0.001

  Specific indirect 28
    OBGEST
    PRECAREM
    WIC
    MEDUC
    CIG0             0.000       0.000       0.000       0.000       0.000       0.000       0.000

  Specific indirect 29
    OBGEST
    PRECAREM
    WIC
    MAGE
    CIG0             0.000       0.000       0.000       0.000       0.000       0.000       0.000

  Specific indirect 30
    OBGEST
    PRECAREM
    BMI
    MEDUC
    CIG0            -0.001       0.000       0.000       0.000       0.000       0.000       0.000

  Specific indirect 31
    OBGEST
    PRECAREM
    BMI
    MAGE
    CIG0             0.000       0.000       0.000       0.000       0.000       0.000       0.000

  Direct
    OBGEST
    CIG0            -0.023      -0.013      -0.003       0.035       0.067       0.085       0.160


Effects from MAGE to OBGEST

  Total             -0.119      -0.107      -0.103      -0.084      -0.070      -0.068      -0.059
  Total indirect    -0.105      -0.103      -0.097      -0.072      -0.051      -0.039      -0.014

  Specific indirect 1
    OBGEST
    WIC
    MAGE            -0.001       0.000       0.000       0.002       0.004       0.006       0.010

  Specific indirect 2
    OBGEST
    PRGBP
    MAGE            -0.119      -0.114      -0.112      -0.092      -0.072      -0.069      -0.064

  Specific indirect 3
    OBGEST
    PRGDM
    MAGE            -0.034      -0.032      -0.032      -0.029      -0.025      -0.024      -0.022

  Specific indirect 4
    OBGEST
    BMI
    MAGE             0.017       0.030       0.032       0.040       0.048       0.051       0.056

  Specific indirect 5
    OBGEST
    PRECAREM
    MAGE            -0.002      -0.002      -0.002      -0.002      -0.001      -0.001      -0.001

  Specific indirect 6
    OBGEST
    PRGBP
    WIC
    MAGE            -0.002      -0.001       0.000       0.005       0.009       0.018       0.027

  Specific indirect 7
    OBGEST
    PRGBP
    BMI
    MAGE             0.000       0.001       0.002       0.013       0.027       0.033       0.040

  Specific indirect 8
    OBGEST
    PRGDM
    WIC
    MAGE            -0.001       0.000       0.000       0.000       0.000       0.000       0.001

  Specific indirect 9
    OBGEST
    PRGDM
    BMI
    MAGE            -0.015      -0.014      -0.013      -0.011      -0.010      -0.009      -0.009

  Specific indirect 10
    OBGEST
    PRECAREM
    WIC
    MAGE             0.000       0.000       0.000       0.000       0.000       0.000       0.000

  Specific indirect 11
    OBGEST
    PRECAREM
    BMI
    MAGE            -0.001      -0.001      -0.001       0.000       0.000       0.000       0.000

  Direct
    OBGEST
    MAGE            -0.098      -0.064      -0.038      -0.011       0.018       0.022       0.027


Effects from FAGE to OBGEST

  Total              0.003       0.008       0.009       0.013       0.016       0.017       0.025
  Total indirect    -0.030      -0.011       0.002       0.010       0.014       0.015       0.015

  Specific indirect 1
    OBGEST
    PAYER
    FAGE            -0.001      -0.001       0.000       0.001       0.002       0.002       0.018

  Specific indirect 2
    OBGEST
    PRGBP
    FAGE            -0.027      -0.010       0.002       0.011       0.015       0.016       0.016

  Specific indirect 3
    OBGEST
    PRGDM
    FAGE            -0.005      -0.004      -0.004      -0.003      -0.002      -0.002      -0.001

  Specific indirect 4
    OBGEST
    PAYER
    FEDUC
    FAGE             0.000       0.000       0.000       0.000       0.000       0.000       0.018

  Specific indirect 5
    OBGEST
    PRGBP
    PAYER
    FAGE            -0.006       0.001       0.001       0.001       0.002       0.003       0.003

  Specific indirect 6
    OBGEST
    PRGDM
    PAYER
    FAGE             0.000       0.000       0.000       0.000       0.000       0.000       0.002

  Specific indirect 7
    OBGEST
    PRECAREM
    PAYER
    FAGE            -0.001      -0.001      -0.001       0.000       0.000       0.000       0.000

  Specific indirect 8
    OBGEST
    PRGBP
    PAYER
    FEDUC
    FAGE            -0.005       0.000       0.000       0.000       0.000       0.000       0.000

  Specific indirect 9
    OBGEST
    PRGDM
    PAYER
    FEDUC
    FAGE             0.000       0.000       0.000       0.000       0.000       0.000       0.002

  Specific indirect 10
    OBGEST
    PRECAREM
    PAYER
    FEDUC
    FAGE            -0.001       0.000       0.000       0.000       0.000       0.000       0.000

  Direct
    OBGEST
    FAGE            -0.004      -0.003      -0.003       0.003       0.010       0.020       0.036


Effects from MEDUC to OBGEST

  Total             -0.181      -0.149      -0.126      -0.087      -0.063      -0.061      -0.058
  Total indirect    -0.119      -0.087      -0.078      -0.041      -0.002       0.004       0.011

  Specific indirect 1
    OBGEST
    WIC
    MEDUC            0.000       0.004       0.006       0.019       0.031       0.034       0.039

  Specific indirect 2
    OBGEST
    PRGBP
    MEDUC           -0.251      -0.216      -0.200      -0.156      -0.113      -0.108      -0.105

  Specific indirect 3
    OBGEST
    PRGDM
    MEDUC           -0.007      -0.005      -0.004       0.001       0.008       0.010       0.015

  Specific indirect 4
    OBGEST
    BMI
    MEDUC            0.027       0.032       0.034       0.044       0.054       0.058       0.074

  Specific indirect 5
    OBGEST
    PRECAREM
    MEDUC           -0.003      -0.003      -0.002      -0.002      -0.001       0.000       0.000

  Specific indirect 6
    OBGEST
    PRGBP
    WIC
    MEDUC            0.027       0.041       0.041       0.051       0.061       0.064       0.069

  Specific indirect 7
    OBGEST
    PRGBP
    BMI
    MEDUC            0.000       0.000       0.001       0.014       0.031       0.041       0.054

  Specific indirect 8
    OBGEST
    PRGDM
    WIC
    MEDUC           -0.004      -0.003      -0.003       0.000       0.002       0.002       0.002

  Specific indirect 9
    OBGEST
    PRGDM
    BMI
    MEDUC           -0.020      -0.015      -0.015      -0.013      -0.011      -0.010      -0.009

  Specific indirect 10
    OBGEST
    PRECAREM
    WIC
    MEDUC           -0.001      -0.001      -0.001       0.000       0.000       0.000       0.000

  Specific indirect 11
    OBGEST
    PRECAREM
    BMI
    MEDUC           -0.001      -0.001      -0.001       0.000       0.000       0.000       0.000

  Direct
    OBGEST
    MEDUC           -0.119      -0.095      -0.085      -0.051      -0.011      -0.004       0.013


Effects from FEDUC to OBGEST

  Total              0.001       0.001       0.002       0.004       0.006       0.008       0.042
  Total indirect     0.001       0.001       0.002       0.004       0.006       0.008       0.042

  Specific indirect 1
    OBGEST
    PAYER
    FEDUC           -0.002      -0.001       0.000       0.002       0.003       0.005       0.056

  Specific indirect 2
    OBGEST
    PRGBP
    PAYER
    FEDUC           -0.015       0.001       0.002       0.003       0.004       0.006       0.007

  Specific indirect 3
    OBGEST
    PRGDM
    PAYER
    FEDUC            0.000       0.000       0.000       0.000       0.000       0.001       0.006

  Specific indirect 4
    OBGEST
    PRECAREM
    PAYER
    FEDUC           -0.003      -0.001      -0.001      -0.001      -0.001      -0.001      -0.001


Effects from MHT to OBGEST

  Total              0.056       0.060       0.062       0.067       0.073       0.073       0.075
  Total indirect    -0.008      -0.002      -0.001       0.003       0.007       0.008       0.009

  Specific indirect 1
    OBGEST
    PRGBP
    MHT             -0.030      -0.022      -0.020      -0.017      -0.013      -0.012      -0.012

  Specific indirect 2
    OBGEST
    PRGDM
    MHT              0.017       0.018       0.018       0.020       0.021       0.022       0.026

  Direct
    OBGEST
    MHT              0.055       0.058       0.059       0.064       0.069       0.070       0.072


Effects from BMI to OBGEST

  Total              0.082       0.086       0.089       0.129       0.187       0.219       0.259
  Total indirect    -0.035      -0.034      -0.032       0.004       0.048       0.071       0.094

  Specific indirect 1
    OBGEST
    PRGBP
    BMI             -0.001       0.002       0.003       0.042       0.086       0.113       0.137

  Specific indirect 2
    OBGEST
    PRGDM
    BMI             -0.051      -0.044      -0.042      -0.036      -0.031      -0.031      -0.028

  Specific indirect 3
    OBGEST
    PRECAREM
    BMI             -0.003      -0.003      -0.002      -0.001      -0.001      -0.001      -0.001

  Direct
    OBGEST
    BMI              0.079       0.095       0.100       0.128       0.153       0.161       0.185


Effects from PAYER to OBGEST

  Total              0.007       0.010       0.013       0.024       0.036       0.040       0.065
  Total indirect    -0.020       0.003       0.005       0.013       0.022       0.030       0.034

  Specific indirect 1
    OBGEST
    PRGBP
    PAYER           -0.028       0.009       0.011       0.018       0.028       0.036       0.037

  Specific indirect 2
    OBGEST
    PRGDM
    PAYER           -0.003      -0.003      -0.002       0.001       0.003       0.005       0.012

  Specific indirect 3
    OBGEST
    PRECAREM
    PAYER           -0.007      -0.006      -0.006      -0.006      -0.005      -0.005      -0.004

  Direct
    OBGEST
    PAYER           -0.007      -0.006       0.000       0.011       0.021       0.026       0.084


Effects from WIC to OBGEST

  Total              0.144       0.151       0.153       0.189       0.238       0.257       0.284
  Total indirect     0.101       0.104       0.105       0.139       0.177       0.192       0.214

  Specific indirect 1
    OBGEST
    PRGBP
    WIC              0.100       0.104       0.107       0.141       0.180       0.192       0.213

  Specific indirect 2
    OBGEST
    PRGDM
    WIC             -0.010      -0.008      -0.007      -0.001       0.005       0.005       0.007

  Specific indirect 3
    OBGEST
    PRECAREM
    WIC             -0.002      -0.002      -0.002      -0.001       0.000       0.000       0.000

  Direct
    OBGEST
    WIC              0.003       0.014       0.019       0.053       0.081       0.088       0.104


Effects from PRECAREM to OBGEST

  Total              0.044       0.045       0.045       0.048       0.051       0.054       0.056
  Total indirect     0.000       0.000       0.000       0.000       0.000       0.000       0.000

  Direct
    OBGEST
    PRECAREM         0.044       0.045       0.045       0.048       0.051       0.054       0.056


Effects from AFRAMM to PRECAREM via SOCDEP

  Sum of indirect    0.000       0.000       0.000       0.000       0.000       0.000       0.000


Effects from MHISP to PRECAREM via SOCDEP

  Sum of indirect    0.000       0.000       0.000       0.000       0.000       0.000       0.000


Effects from OTHM to PRECAREM via SOCDEP

  Sum of indirect    0.000       0.000       0.000       0.000       0.000       0.000       0.000


Effects from AFRAMF to PRECAREM via SOCDEP

  Sum of indirect    0.000       0.000       0.000       0.000       0.000       0.000       0.000


Effects from FHISP to PRECAREM via SOCDEP

  Sum of indirect    0.000       0.000       0.000       0.000       0.000       0.000       0.000


Effects from OTHF to PRECAREM via SOCDEP

  Sum of indirect    0.000       0.000       0.000       0.000       0.000       0.000       0.000


Effects from CIG0 to PRECAREM via SOCDEP

  Sum of indirect    0.000       0.000       0.000       0.000       0.000       0.000       0.000


Effects from MEDUC to PRECAREM via SOCDEP

  Sum of indirect    0.000       0.000       0.000       0.000       0.000       0.000       0.000


Effects from FEDUC to PRECAREM via SOCDEP

  Sum of indirect    0.000       0.000       0.000       0.000       0.000       0.000       0.000


Effects from FAGE to PRECAREM via SOCDEP

  Sum of indirect    0.000       0.000       0.000       0.000       0.000       0.000       0.000


Effects from MHT to PRECAREM via SOCDEP

  Sum of indirect    0.000       0.000       0.000       0.000       0.000       0.000       0.000


Effects from BMI to PRECAREM via SOCDEP

  Sum of indirect    0.000       0.000       0.000       0.000       0.000       0.000       0.000


Effects from AFRAMM to PRGBP via SOCDEP

  Sum of indirect    0.000       0.000       0.000       0.000       0.000       0.000       0.000


Effects from MHISP to PRGBP via SOCDEP

  Sum of indirect    0.000       0.000       0.000       0.000       0.000       0.000       0.000


Effects from OTHM to PRGBP via SOCDEP

  Sum of indirect    0.000       0.000       0.000       0.000       0.000       0.000       0.000


Effects from AFRAMF to PRGBP via SOCDEP

  Sum of indirect    0.000       0.000       0.000       0.000       0.000       0.000       0.000


Effects from FHISP to PRGBP via SOCDEP

  Sum of indirect    0.000       0.000       0.000       0.000       0.000       0.000       0.000


Effects from OTHF to PRGBP via SOCDEP

  Sum of indirect    0.000       0.000       0.000       0.000       0.000       0.000       0.000


Effects from CIG0 to PRGBP via SOCDEP

  Sum of indirect    0.000       0.000       0.000       0.000       0.000       0.000       0.000


Effects from MEDUC to PRGBP via SOCDEP

  Sum of indirect    0.000       0.000       0.000       0.000       0.000       0.000       0.000


Effects from FEDUC to PRGBP via SOCDEP

  Sum of indirect    0.000       0.000       0.000       0.000       0.000       0.000       0.000


Effects from FAGE to PRGBP via SOCDEP

  Sum of indirect    0.000       0.000       0.000       0.000       0.000       0.000       0.000


Effects from MHT to PRGBP via SOCDEP

  Sum of indirect    0.000       0.000       0.000       0.000       0.000       0.000       0.000


Effects from BMI to PRGBP via SOCDEP

  Sum of indirect    0.000       0.000       0.000       0.000       0.000       0.000       0.000


Effects from AFRAMM to PRGDM via SOCDEP

  Sum of indirect    0.000       0.000       0.000       0.000       0.000       0.000       0.000


Effects from MHISP to PRGDM via SOCDEP

  Sum of indirect    0.000       0.000       0.000       0.000       0.000       0.000       0.000


Effects from OTHM to PRGDM via SOCDEP

  Sum of indirect    0.000       0.000       0.000       0.000       0.000       0.000       0.000


Effects from AFRAMF to PRGDM via SOCDEP

  Sum of indirect    0.000       0.000       0.000       0.000       0.000       0.000       0.000


Effects from FHISP to PRGDM via SOCDEP

  Sum of indirect    0.000       0.000       0.000       0.000       0.000       0.000       0.000


Effects from OTHF to PRGDM via SOCDEP

  Sum of indirect    0.000       0.000       0.000       0.000       0.000       0.000       0.000


Effects from CIG0 to PRGDM via SOCDEP

  Sum of indirect    0.000       0.000       0.000       0.000       0.000       0.000       0.000


Effects from MEDUC to PRGDM via SOCDEP

  Sum of indirect    0.000       0.000       0.000       0.000       0.000       0.000       0.000


Effects from FEDUC to PRGDM via SOCDEP

  Sum of indirect    0.000       0.000       0.000       0.000       0.000       0.000       0.000


Effects from FAGE to PRGDM via SOCDEP

  Sum of indirect    0.000       0.000       0.000       0.000       0.000       0.000       0.000


Effects from MHT to PRGDM via SOCDEP

  Sum of indirect    0.000       0.000       0.000       0.000       0.000       0.000       0.000


Effects from BMI to PRGDM via SOCDEP

  Sum of indirect    0.000       0.000       0.000       0.000       0.000       0.000       0.000


Effects from AFRAMM to BWT via SOCDEP

  Sum of indirect    0.000       0.000       0.000       0.000       0.000       0.000       0.000


Effects from MHISP to BWT via SOCDEP

  Sum of indirect    0.000       0.000       0.000       0.000       0.000       0.000       0.000


Effects from OTHM to BWT via SOCDEP

  Sum of indirect    0.000       0.000       0.000       0.000       0.000       0.000       0.000


Effects from AFRAMF to BWT via SOCDEP

  Sum of indirect    0.000       0.000       0.000       0.000       0.000       0.000       0.000


Effects from FHISP to BWT via SOCDEP

  Sum of indirect    0.000       0.000       0.000       0.000       0.000       0.000       0.000


Effects from OTHF to BWT via SOCDEP

  Sum of indirect    0.000       0.000       0.000       0.000       0.000       0.000       0.000


Effects from CIG0 to BWT via SOCDEP

  Sum of indirect    0.000       0.000       0.000       0.000       0.000       0.000       0.000


Effects from MEDUC to BWT via SOCDEP

  Sum of indirect    0.000       0.000       0.000       0.000       0.000       0.000       0.000


Effects from FEDUC to BWT via SOCDEP

  Sum of indirect    0.000       0.000       0.000       0.000       0.000       0.000       0.000


Effects from FAGE to BWT via SOCDEP

  Sum of indirect    0.000       0.000       0.000       0.000       0.000       0.000       0.000


Effects from MHT to BWT via SOCDEP

  Sum of indirect    0.000       0.000       0.000       0.000       0.000       0.000       0.000


Effects from BMI to BWT via SOCDEP

  Sum of indirect    0.000       0.000       0.000       0.000       0.000       0.000       0.000


Effects from AFRAMM to OBGEST via SOCDEP

  Sum of indirect    0.000       0.000       0.000       0.000       0.000       0.000       0.000


Effects from MHISP to OBGEST via SOCDEP

  Sum of indirect    0.000       0.000       0.000       0.000       0.000       0.000       0.000


Effects from OTHM to OBGEST via SOCDEP

  Sum of indirect    0.000       0.000       0.000       0.000       0.000       0.000       0.000


Effects from AFRAMF to OBGEST via SOCDEP

  Sum of indirect    0.000       0.000       0.000       0.000       0.000       0.000       0.000


Effects from FHISP to OBGEST via SOCDEP

  Sum of indirect    0.000       0.000       0.000       0.000       0.000       0.000       0.000


Effects from OTHF to OBGEST via SOCDEP

  Sum of indirect    0.000       0.000       0.000       0.000       0.000       0.000       0.000


Effects from CIG0 to OBGEST via SOCDEP

  Sum of indirect    0.000       0.000       0.000       0.000       0.000       0.000       0.000


Effects from MEDUC to OBGEST via SOCDEP

  Sum of indirect    0.000       0.000       0.000       0.000       0.000       0.000       0.000


Effects from FEDUC to OBGEST via SOCDEP

  Sum of indirect    0.000       0.000       0.000       0.000       0.000       0.000       0.000


Effects from FAGE to OBGEST via SOCDEP

  Sum of indirect    0.000       0.000       0.000       0.000       0.000       0.000       0.000


Effects from MHT to OBGEST via SOCDEP

  Sum of indirect    0.000       0.000       0.000       0.000       0.000       0.000       0.000


Effects from BMI to OBGEST via SOCDEP

  Sum of indirect    0.000       0.000       0.000       0.000       0.000       0.000       0.000


CREDIBILITY INTERVALS OF STANDARDIZED TOTAL, TOTAL INDIRECT, SPECIFIC INDIRECT, AND DIRECT EFFECTS


STDYX Standardization

                  Lower .5%  Lower 2.5%    Lower 5%    Estimate    Upper 5%  Upper 2.5%   Upper .5%

Effects from AFRAMM to SOCDEP

  Total              0.000       0.000       0.000       0.000       0.000       0.000       0.000
  Total indirect     0.000       0.000       0.000       0.000       0.000       0.000       0.000


Effects from MHISP to SOCDEP

  Total              0.000       0.000       0.000       0.000       0.000       0.000       0.000
  Total indirect     0.000       0.000       0.000       0.000       0.000       0.000       0.000


Effects from OTHM to SOCDEP

  Total              0.000       0.000       0.000       0.000       0.000       0.000       0.000
  Total indirect     0.000       0.000       0.000       0.000       0.000       0.000       0.000


Effects from AFRAMF to SOCDEP

  Total              0.000       0.000       0.000       0.000       0.000       0.000       0.000
  Total indirect     0.000       0.000       0.000       0.000       0.000       0.000       0.000


Effects from FHISP to SOCDEP

  Total              0.000       0.000       0.000       0.000       0.000       0.000       0.000
  Total indirect     0.000       0.000       0.000       0.000       0.000       0.000       0.000


Effects from OTHF to SOCDEP

  Total              0.000       0.000       0.000       0.000       0.000       0.000       0.000
  Total indirect     0.000       0.000       0.000       0.000       0.000       0.000       0.000


Effects from AFRAMM to CIG0

  Total             -0.201      -0.144      -0.108      -0.066      -0.054      -0.053      -0.053
  Total indirect     0.000       0.000       0.000       0.000       0.000       0.000       0.000

  Direct
    CIG0
    AFRAMM          -0.201      -0.144      -0.108      -0.066      -0.054      -0.053      -0.053


Effects from MHISP to CIG0

  Total             -0.351      -0.266      -0.195      -0.110      -0.099      -0.098      -0.099
  Total indirect     0.000       0.000       0.000       0.000       0.000       0.000       0.000

  Direct
    CIG0
    MHISP           -0.351      -0.266      -0.195      -0.110      -0.099      -0.098      -0.099


Effects from OTHM to CIG0

  Total             -0.243      -0.236      -0.235      -0.226      -0.213      -0.207      -0.172
  Total indirect     0.000       0.000       0.000       0.000       0.000       0.000       0.000

  Direct
    CIG0
    OTHM            -0.243      -0.236      -0.235      -0.226      -0.213      -0.207      -0.172


Effects from AFRAMF to CIG0

  Total             -0.192      -0.182      -0.170      -0.150      -0.141      -0.141      -0.139
  Total indirect     0.000       0.000       0.000       0.000       0.000       0.000       0.000

  Direct
    CIG0
    AFRAMF          -0.192      -0.182      -0.170      -0.150      -0.141      -0.141      -0.139


Effects from FHISP to CIG0

  Total             -0.285      -0.280      -0.269      -0.248      -0.240      -0.240      -0.214
  Total indirect     0.000       0.000       0.000       0.000       0.000       0.000       0.000

  Direct
    CIG0
    FHISP           -0.285      -0.280      -0.269      -0.248      -0.240      -0.240      -0.214


Effects from OTHF to CIG0

  Total              0.021       0.043       0.043       0.051       0.060       0.070       0.077
  Total indirect     0.000       0.000       0.000       0.000       0.000       0.000       0.000

  Direct
    CIG0
    OTHF             0.021       0.043       0.043       0.051       0.060       0.070       0.077


Effects from AFRAMM to MEDUC

  Total             -0.043      -0.039      -0.039      -0.035      -0.025      -0.022      -0.002
  Total indirect    -0.101      -0.053      -0.032      -0.014      -0.011      -0.011      -0.011

  Specific indirect 1
    MEDUC
    CIG0
    AFRAMM          -0.101      -0.053      -0.032      -0.014      -0.011      -0.011      -0.011

  Direct
    MEDUC
    AFRAMM          -0.028      -0.027      -0.027      -0.021       0.009       0.024       0.086


Effects from MHISP to MEDUC

  Total             -0.108      -0.095      -0.094      -0.090      -0.079      -0.075      -0.070
  Total indirect    -0.180      -0.100      -0.058      -0.024      -0.020      -0.020      -0.020

  Specific indirect 1
    MEDUC
    CIG0
    MHISP           -0.180      -0.100      -0.058      -0.024      -0.020      -0.020      -0.020

  Direct
    MEDUC
    MHISP           -0.075      -0.074      -0.073      -0.066      -0.018       0.008       0.103


Effects from OTHM to MEDUC

  Total              0.048       0.049       0.050       0.054       0.057       0.063       0.082
  Total indirect    -0.108      -0.078      -0.063      -0.050      -0.044      -0.043      -0.043

  Specific indirect 1
    MEDUC
    CIG0
    OTHM            -0.108      -0.078      -0.063      -0.050      -0.044      -0.043      -0.043

  Direct
    MEDUC
    OTHM             0.097       0.097       0.097       0.104       0.116       0.141       0.191


Effects from AFRAMF to MEDUC

  Total             -0.120      -0.068      -0.050      -0.033      -0.028      -0.028      -0.027
  Total indirect    -0.120      -0.068      -0.050      -0.033      -0.028      -0.028      -0.027

  Specific indirect 1
    MEDUC
    CIG0
    AFRAMF          -0.120      -0.068      -0.050      -0.033      -0.028      -0.028      -0.027


Effects from FHISP to MEDUC

  Total             -0.139      -0.096      -0.082      -0.054      -0.048      -0.048      -0.047
  Total indirect    -0.139      -0.096      -0.082      -0.054      -0.048      -0.048      -0.047

  Specific indirect 1
    MEDUC
    CIG0
    FHISP           -0.139      -0.096      -0.082      -0.054      -0.048      -0.048      -0.047


Effects from OTHF to MEDUC

  Total              0.008       0.009       0.009       0.011       0.017       0.023       0.027
  Total indirect     0.008       0.009       0.009       0.011       0.017       0.023       0.027

  Specific indirect 1
    MEDUC
    CIG0
    OTHF             0.008       0.009       0.009       0.011       0.017       0.023       0.027


Effects from AFRAMM to MEDUC

  Total             -0.043      -0.039      -0.039      -0.035      -0.025      -0.022      -0.002
  Total indirect    -0.101      -0.053      -0.032      -0.014      -0.011      -0.011      -0.011

  Specific indirect 1
    MEDUC
    CIG0
    AFRAMM          -0.101      -0.053      -0.032      -0.014      -0.011      -0.011      -0.011

  Direct
    MEDUC
    AFRAMM          -0.028      -0.027      -0.027      -0.021       0.009       0.024       0.086


Effects from MHISP to MEDUC

  Total             -0.108      -0.095      -0.094      -0.090      -0.079      -0.075      -0.070
  Total indirect    -0.180      -0.100      -0.058      -0.024      -0.020      -0.020      -0.020

  Specific indirect 1
    MEDUC
    CIG0
    MHISP           -0.180      -0.100      -0.058      -0.024      -0.020      -0.020      -0.020

  Direct
    MEDUC
    MHISP           -0.075      -0.074      -0.073      -0.066      -0.018       0.008       0.103


Effects from OTHM to MEDUC

  Total              0.048       0.049       0.050       0.054       0.057       0.063       0.082
  Total indirect    -0.108      -0.078      -0.063      -0.050      -0.044      -0.043      -0.043

  Specific indirect 1
    MEDUC
    CIG0
    OTHM            -0.108      -0.078      -0.063      -0.050      -0.044      -0.043      -0.043

  Direct
    MEDUC
    OTHM             0.097       0.097       0.097       0.104       0.116       0.141       0.191


Effects from AFRAMF to MEDUC

  Total             -0.120      -0.068      -0.050      -0.033      -0.028      -0.028      -0.027
  Total indirect    -0.120      -0.068      -0.050      -0.033      -0.028      -0.028      -0.027

  Specific indirect 1
    MEDUC
    CIG0
    AFRAMF          -0.120      -0.068      -0.050      -0.033      -0.028      -0.028      -0.027


Effects from FHISP to MEDUC

  Total             -0.139      -0.096      -0.082      -0.054      -0.048      -0.048      -0.047
  Total indirect    -0.139      -0.096      -0.082      -0.054      -0.048      -0.048      -0.047

  Specific indirect 1
    MEDUC
    CIG0
    FHISP           -0.139      -0.096      -0.082      -0.054      -0.048      -0.048      -0.047


Effects from OTHF to MEDUC

  Total              0.008       0.009       0.009       0.011       0.017       0.023       0.027
  Total indirect     0.008       0.009       0.009       0.011       0.017       0.023       0.027

  Specific indirect 1
    MEDUC
    CIG0
    OTHF             0.008       0.009       0.009       0.011       0.017       0.023       0.027


Effects from AFRAMM to FEDUC

  Total              0.000       0.000       0.000       0.000       0.000       0.000       0.000
  Total indirect     0.000       0.000       0.000       0.000       0.000       0.000       0.000


Effects from MHISP to FEDUC

  Total              0.000       0.000       0.000       0.000       0.000       0.000       0.000
  Total indirect     0.000       0.000       0.000       0.000       0.000       0.000       0.000


Effects from OTHM to FEDUC

  Total              0.000       0.000       0.000       0.000       0.000       0.000       0.000
  Total indirect     0.000       0.000       0.000       0.000       0.000       0.000       0.000


Effects from AFRAMF to FEDUC

  Total             -0.120      -0.097      -0.074      -0.070      -0.066      -0.065      -0.064
  Total indirect    -0.022      -0.003      -0.002      -0.002      -0.002      -0.002      -0.002

  Specific indirect 1
    FEDUC
    FAGE
    AFRAMF          -0.022      -0.003      -0.002      -0.002      -0.002      -0.002      -0.002

  Direct
    FEDUC
    AFRAMF          -0.106      -0.092      -0.072      -0.068      -0.063      -0.063      -0.063


Effects from FHISP to FEDUC

  Total             -0.209      -0.194      -0.173      -0.161      -0.157      -0.157      -0.157
  Total indirect    -0.028      -0.004      -0.004      -0.004      -0.004      -0.003      -0.003

  Specific indirect 1
    FEDUC
    FAGE
    FHISP           -0.028      -0.004      -0.004      -0.004      -0.004      -0.003      -0.003

  Direct
    FEDUC
    FHISP           -0.200      -0.186      -0.169      -0.158      -0.154      -0.153      -0.153


Effects from OTHF to FEDUC

  Total              0.099       0.099       0.099       0.102       0.108       0.116       0.121
  Total indirect     0.003       0.004       0.004       0.004       0.005       0.005       0.019

  Specific indirect 1
    FEDUC
    FAGE
    OTHF             0.003       0.004       0.004       0.004       0.005       0.005       0.019

  Direct
    FEDUC
    OTHF             0.094       0.094       0.094       0.098       0.102       0.111       0.116


Effects from AFRAMM to FEDUC

  Total              0.000       0.000       0.000       0.000       0.000       0.000       0.000
  Total indirect     0.000       0.000       0.000       0.000       0.000       0.000       0.000


Effects from MHISP to FEDUC

  Total              0.000       0.000       0.000       0.000       0.000       0.000       0.000
  Total indirect     0.000       0.000       0.000       0.000       0.000       0.000       0.000


Effects from OTHM to FEDUC

  Total              0.000       0.000       0.000       0.000       0.000       0.000       0.000
  Total indirect     0.000       0.000       0.000       0.000       0.000       0.000       0.000


Effects from AFRAMF to FEDUC

  Total             -0.120      -0.097      -0.074      -0.070      -0.066      -0.065      -0.064
  Total indirect    -0.022      -0.003      -0.002      -0.002      -0.002      -0.002      -0.002

  Specific indirect 1
    FEDUC
    FAGE
    AFRAMF          -0.022      -0.003      -0.002      -0.002      -0.002      -0.002      -0.002

  Direct
    FEDUC
    AFRAMF          -0.106      -0.092      -0.072      -0.068      -0.063      -0.063      -0.063


Effects from FHISP to FEDUC

  Total             -0.209      -0.194      -0.173      -0.161      -0.157      -0.157      -0.157
  Total indirect    -0.028      -0.004      -0.004      -0.004      -0.004      -0.003      -0.003

  Specific indirect 1
    FEDUC
    FAGE
    FHISP           -0.028      -0.004      -0.004      -0.004      -0.004      -0.003      -0.003

  Direct
    FEDUC
    FHISP           -0.200      -0.186      -0.169      -0.158      -0.154      -0.153      -0.153


Effects from OTHF to FEDUC

  Total              0.099       0.099       0.099       0.102       0.108       0.116       0.121
  Total indirect     0.003       0.004       0.004       0.004       0.005       0.005       0.019

  Specific indirect 1
    FEDUC
    FAGE
    OTHF             0.003       0.004       0.004       0.004       0.005       0.005       0.019

  Direct
    FEDUC
    OTHF             0.094       0.094       0.094       0.098       0.102       0.111       0.116


Effects from AFRAMM to MAGE

  Total             -0.064      -0.052      -0.047      -0.044      -0.039      -0.037      -0.038
  Total indirect    -0.061      -0.032      -0.022      -0.012      -0.009      -0.009      -0.009

  Specific indirect 1
    MAGE
    CIG0
    AFRAMM          -0.061      -0.032      -0.022      -0.012      -0.009      -0.009      -0.009

  Direct
    MAGE
    AFRAMM          -0.037      -0.037      -0.036      -0.033      -0.019      -0.017       0.000


Effects from MHISP to MAGE

  Total             -0.064      -0.049      -0.041      -0.038      -0.033      -0.032      -0.032
  Total indirect    -0.112      -0.060      -0.039      -0.019      -0.017      -0.017      -0.016

  Specific indirect 1
    MAGE
    CIG0
    MHISP           -0.112      -0.060      -0.039      -0.019      -0.017      -0.017      -0.016

  Direct
    MAGE
    MHISP           -0.024      -0.023      -0.023      -0.019       0.005       0.014       0.048


Effects from OTHM to MAGE

  Total              0.052       0.052       0.053       0.055       0.057       0.061       0.070
  Total indirect    -0.065      -0.047      -0.044      -0.040      -0.037      -0.036      -0.036

  Specific indirect 1
    MAGE
    CIG0
    OTHM            -0.065      -0.047      -0.044      -0.040      -0.037      -0.036      -0.036

  Direct
    MAGE
    OTHM             0.090       0.091       0.091       0.095       0.099       0.107       0.134


Effects from AFRAMF to MAGE

  Total             -0.073      -0.041      -0.034      -0.027      -0.023      -0.023      -0.023
  Total indirect    -0.073      -0.041      -0.034      -0.027      -0.023      -0.023      -0.023

  Specific indirect 1
    MAGE
    CIG0
    AFRAMF          -0.073      -0.041      -0.034      -0.027      -0.023      -0.023      -0.023


Effects from FHISP to MAGE

  Total             -0.083      -0.059      -0.055      -0.044      -0.040      -0.040      -0.039
  Total indirect    -0.083      -0.059      -0.055      -0.044      -0.040      -0.040      -0.039

  Specific indirect 1
    MAGE
    CIG0
    FHISP           -0.083      -0.059      -0.055      -0.044      -0.040      -0.040      -0.039


Effects from OTHF to MAGE

  Total              0.007       0.007       0.007       0.009       0.012       0.014       0.017
  Total indirect     0.007       0.007       0.007       0.009       0.012       0.014       0.017

  Specific indirect 1
    MAGE
    CIG0
    OTHF             0.007       0.007       0.007       0.009       0.012       0.014       0.017


Effects from AFRAMM to FAGE

  Total              0.000       0.000       0.000       0.000       0.000       0.000       0.000
  Total indirect     0.000       0.000       0.000       0.000       0.000       0.000       0.000


Effects from MHISP to FAGE

  Total              0.000       0.000       0.000       0.000       0.000       0.000       0.000
  Total indirect     0.000       0.000       0.000       0.000       0.000       0.000       0.000


Effects from OTHM to FAGE

  Total              0.000       0.000       0.000       0.000       0.000       0.000       0.000
  Total indirect     0.000       0.000       0.000       0.000       0.000       0.000       0.000


Effects from AFRAMF to FAGE

  Total             -0.086      -0.052      -0.039      -0.036      -0.034      -0.033      -0.032
  Total indirect     0.000       0.000       0.000       0.000       0.000       0.000       0.000

  Direct
    FAGE
    AFRAMF          -0.086      -0.052      -0.039      -0.036      -0.034      -0.033      -0.032


Effects from FHISP to FAGE

  Total             -0.107      -0.077      -0.066      -0.061      -0.057      -0.057      -0.056
  Total indirect     0.000       0.000       0.000       0.000       0.000       0.000       0.000

  Direct
    FAGE
    FHISP           -0.107      -0.077      -0.066      -0.061      -0.057      -0.057      -0.056


Effects from OTHF to FAGE

  Total              0.070       0.070       0.070       0.073       0.075       0.078       0.080
  Total indirect     0.000       0.000       0.000       0.000       0.000       0.000       0.000

  Direct
    FAGE
    OTHF             0.070       0.070       0.070       0.073       0.075       0.078       0.080


Effects from AFRAMM to BMI

  Total             -0.016       0.013       0.023       0.034       0.039       0.039       0.040
  Total indirect    -0.023      -0.022      -0.022      -0.015       0.022       0.049       0.142

  Specific indirect 1
    BMI
    MEDUC
    AFRAMM          -0.019      -0.019      -0.019      -0.015       0.007       0.017       0.073

  Specific indirect 2
    BMI
    CIG0
    AFRAMM           0.019       0.019       0.020       0.025       0.051       0.084       0.174

  Specific indirect 3
    BMI
    MAGE
    AFRAMM          -0.012      -0.012      -0.012      -0.011      -0.006      -0.005       0.000

  Specific indirect 4
    BMI
    MEDUC
    CIG0
    AFRAMM          -0.088      -0.037      -0.022      -0.010      -0.008      -0.008      -0.007

  Specific indirect 5
    BMI
    MAGE
    CIG0
    AFRAMM          -0.015      -0.010      -0.007      -0.004      -0.003      -0.003      -0.003

  Direct
    BMI
    AFRAMM          -0.154      -0.035       0.000       0.049       0.058       0.058       0.059


Effects from MHISP to BMI

  Total             -0.035      -0.010      -0.002       0.013       0.018       0.017       0.019
  Total indirect    -0.044      -0.044      -0.043      -0.035       0.029       0.080       0.225

  Specific indirect 1
    BMI
    MEDUC
    MHISP           -0.053      -0.052      -0.052      -0.047      -0.012       0.005       0.088

  Specific indirect 2
    BMI
    CIG0
    MHISP            0.035       0.035       0.035       0.042       0.093       0.155       0.310

  Specific indirect 3
    BMI
    MAGE
    MHISP           -0.008      -0.008      -0.008      -0.006       0.001       0.004       0.011

  Specific indirect 4
    BMI
    MEDUC
    CIG0
    MHISP           -0.157      -0.068      -0.040      -0.017      -0.014      -0.014      -0.013

  Specific indirect 5
    BMI
    MAGE
    CIG0
    MHISP           -0.027      -0.018      -0.013      -0.007      -0.006      -0.005      -0.005

  Direct
    BMI
    MHISP           -0.256      -0.089      -0.031       0.049       0.059       0.059       0.060


Effects from OTHM to BMI

  Total             -0.130      -0.112      -0.110      -0.108      -0.105      -0.104      -0.103
  Total indirect     0.128       0.130       0.132       0.143       0.158       0.185       0.266

  Specific indirect 1
    BMI
    MEDUC
    OTHM             0.065       0.066       0.067       0.074       0.083       0.098       0.165

  Specific indirect 2
    BMI
    CIG0
    OTHM             0.075       0.076       0.076       0.087       0.101       0.122       0.182

  Specific indirect 3
    BMI
    MAGE
    OTHM             0.028       0.030       0.030       0.032       0.033       0.034       0.037

  Specific indirect 4
    BMI
    MEDUC
    CIG0
    OTHM            -0.095      -0.054      -0.044      -0.036      -0.030      -0.030      -0.029

  Specific indirect 5
    BMI
    MAGE
    CIG0
    OTHM            -0.018      -0.015      -0.015      -0.014      -0.012      -0.012      -0.011

  Direct
    BMI
    OTHM            -0.393      -0.294      -0.266      -0.251      -0.240      -0.238      -0.237


Effects from AFRAMF to BMI

  Total              0.021       0.021       0.021       0.025       0.034       0.049       0.080
  Total indirect     0.021       0.021       0.021       0.025       0.034       0.049       0.080

  Specific indirect 1
    BMI
    CIG0
    AFRAMF           0.048       0.049       0.049       0.057       0.081       0.109       0.191

  Specific indirect 2
    BMI
    MEDUC
    CIG0
    AFRAMF          -0.095      -0.047      -0.035      -0.023      -0.019      -0.019      -0.019

  Specific indirect 3
    BMI
    MAGE
    CIG0
    AFRAMF          -0.015      -0.013      -0.011      -0.009      -0.008      -0.008      -0.008


Effects from FHISP to BMI

  Total              0.036       0.037       0.036       0.041       0.055       0.069       0.092
  Total indirect     0.036       0.037       0.036       0.041       0.055       0.069       0.092

  Specific indirect 1
    BMI
    CIG0
    FHISP            0.083       0.084       0.084       0.094       0.131       0.154       0.222

  Specific indirect 2
    BMI
    MEDUC
    CIG0
    FHISP           -0.110      -0.067      -0.057      -0.039      -0.033      -0.033      -0.032

  Specific indirect 3
    BMI
    MAGE
    CIG0
    FHISP           -0.020      -0.018      -0.017      -0.015      -0.013      -0.013      -0.013


Effects from OTHF to BMI

  Total             -0.019      -0.016      -0.012      -0.009      -0.007      -0.007      -0.006
  Total indirect    -0.019      -0.016      -0.012      -0.009      -0.007      -0.007      -0.006

  Specific indirect 1
    BMI
    CIG0
    OTHF            -0.043      -0.037      -0.028      -0.020      -0.015      -0.015      -0.015

  Specific indirect 2
    BMI
    MEDUC
    CIG0
    OTHF             0.006       0.006       0.006       0.008       0.013       0.017       0.019

  Specific indirect 3
    BMI
    MAGE
    CIG0
    OTHF             0.002       0.002       0.002       0.003       0.004       0.005       0.006


Effects from AFRAMM to MHT

  Total             -0.034      -0.025      -0.022      -0.020      -0.017      -0.016      -0.016
  Total indirect     0.000       0.000       0.000       0.000       0.000       0.000       0.000

  Direct
    MHT
    AFRAMM          -0.034      -0.025      -0.022      -0.020      -0.017      -0.016      -0.016


Effects from MHISP to MHT

  Total             -0.228      -0.219      -0.215      -0.213      -0.210      -0.209      -0.209
  Total indirect     0.000       0.000       0.000       0.000       0.000       0.000       0.000

  Direct
    MHT
    MHISP           -0.228      -0.219      -0.215      -0.213      -0.210      -0.209      -0.209


Effects from OTHM to MHT

  Total             -0.197      -0.196      -0.195      -0.193      -0.191      -0.191      -0.189
  Total indirect     0.000       0.000       0.000       0.000       0.000       0.000       0.000

  Direct
    MHT
    OTHM            -0.197      -0.196      -0.195      -0.193      -0.191      -0.191      -0.189


Effects from AFRAMF to MHT

  Total              0.000       0.000       0.000       0.000       0.000       0.000       0.000
  Total indirect     0.000       0.000       0.000       0.000       0.000       0.000       0.000


Effects from FHISP to MHT

  Total              0.000       0.000       0.000       0.000       0.000       0.000       0.000
  Total indirect     0.000       0.000       0.000       0.000       0.000       0.000       0.000


Effects from OTHF to MHT

  Total              0.000       0.000       0.000       0.000       0.000       0.000       0.000
  Total indirect     0.000       0.000       0.000       0.000       0.000       0.000       0.000


Effects from AFRAMM to PAYER

  Total              0.000       0.000       0.000       0.000       0.000       0.000       0.000
  Total indirect     0.000       0.000       0.000       0.000       0.000       0.000       0.000


Effects from MHISP to PAYER

  Total              0.000       0.000       0.000       0.000       0.000       0.000       0.000
  Total indirect     0.000       0.000       0.000       0.000       0.000       0.000       0.000


Effects from OTHM to PAYER

  Total              0.000       0.000       0.000       0.000       0.000       0.000       0.000
  Total indirect     0.000       0.000       0.000       0.000       0.000       0.000       0.000


Effects from AFRAMF to PAYER

  Total             -0.089      -0.027      -0.016      -0.014      -0.012      -0.012      -0.012
  Total indirect    -0.089      -0.027      -0.016      -0.014      -0.012      -0.012      -0.012

  Specific indirect 1
    PAYER
    FEDUC
    AFRAMF          -0.062      -0.022      -0.012      -0.011      -0.009      -0.009      -0.009

  Specific indirect 2
    PAYER
    FAGE
    AFRAMF          -0.016      -0.005      -0.003      -0.003      -0.002      -0.002      -0.002

  Specific indirect 3
    PAYER
    FEDUC
    FAGE
    AFRAMF          -0.013      -0.001       0.000       0.000       0.000       0.000       0.000


Effects from FHISP to PAYER

  Total             -0.143      -0.052      -0.035      -0.030      -0.028      -0.027      -0.027
  Total indirect    -0.143      -0.052      -0.035      -0.030      -0.028      -0.027      -0.027

  Specific indirect 1
    PAYER
    FEDUC
    FHISP           -0.110      -0.044      -0.029      -0.025      -0.023      -0.022      -0.022

  Specific indirect 2
    PAYER
    FAGE
    FHISP           -0.020      -0.007      -0.005      -0.005      -0.004      -0.004      -0.004

  Specific indirect 3
    PAYER
    FEDUC
    FAGE
    FHISP           -0.016      -0.001      -0.001      -0.001      -0.001      -0.001       0.000


Effects from OTHF to PAYER

  Total              0.020       0.020       0.020       0.022       0.024       0.034       0.086
  Total indirect     0.020       0.020       0.020       0.022       0.024       0.034       0.086

  Specific indirect 1
    PAYER
    FEDUC
    OTHF             0.014       0.014       0.014       0.016       0.018       0.026       0.062

  Specific indirect 2
    PAYER
    FAGE
    OTHF             0.005       0.005       0.005       0.006       0.006       0.007       0.014

  Specific indirect 3
    PAYER
    FEDUC
    FAGE
    OTHF             0.001       0.001       0.001       0.001       0.001       0.001       0.012


Effects from SOCDEP to PAYER

  Total             -0.687      -0.686      -0.686      -0.679      -0.648      -0.576      -0.343
  Total indirect    -0.511      -0.197      -0.158      -0.152      -0.143      -0.140      -0.136

  Specific indirect 1
    PAYER
    FEDUC
    SOCDEP          -0.364      -0.149      -0.114      -0.108      -0.100      -0.098      -0.096

  Specific indirect 2
    PAYER
    FAGE
    SOCDEP          -0.084      -0.043      -0.040      -0.039      -0.037      -0.035      -0.035

  Specific indirect 3
    PAYER
    FEDUC
    FAGE
    SOCDEP          -0.074      -0.005      -0.005      -0.005      -0.005      -0.004      -0.004

  Direct
    PAYER
    SOCDEP          -0.548      -0.545      -0.540      -0.528      -0.492      -0.382       0.139


Effects from CIG0 to PAYER

  Total              0.000       0.000       0.000       0.000       0.000       0.000       0.000
  Total indirect     0.000       0.000       0.000       0.000       0.000       0.000       0.000


Effects from MAGE to PAYER

  Total              0.000       0.000       0.000       0.000       0.000       0.000       0.000
  Total indirect     0.000       0.000       0.000       0.000       0.000       0.000       0.000


Effects from FAGE to PAYER

  Total              0.078       0.079       0.082       0.086       0.090       0.100       0.353
  Total indirect     0.008       0.009       0.009       0.010       0.011       0.011       0.154

  Specific indirect 1
    PAYER
    FEDUC
    FAGE             0.008       0.009       0.009       0.010       0.011       0.011       0.154

  Direct
    PAYER
    FAGE             0.068       0.070       0.072       0.076       0.080       0.090       0.181


Effects from MEDUC to PAYER

  Total              0.000       0.000       0.000       0.000       0.000       0.000       0.000
  Total indirect     0.000       0.000       0.000       0.000       0.000       0.000       0.000


Effects from FEDUC to PAYER

  Total              0.143       0.145       0.148       0.160       0.171       0.230       0.613
  Total indirect     0.000       0.000       0.000       0.000       0.000       0.000       0.000

  Direct
    PAYER
    FEDUC            0.143       0.145       0.148       0.160       0.171       0.230       0.613


Effects from MHT to PAYER

  Total              0.000       0.000       0.000       0.000       0.000       0.000       0.000
  Total indirect     0.000       0.000       0.000       0.000       0.000       0.000       0.000


Effects from BMI to PAYER

  Total              0.000       0.000       0.000       0.000       0.000       0.000       0.000
  Total indirect     0.000       0.000       0.000       0.000       0.000       0.000       0.000


Effects from AFRAMM to WIC

  Total              0.064       0.066       0.069       0.076       0.081       0.084       0.158
  Total indirect    -0.022      -0.021      -0.020      -0.017      -0.011      -0.010      -0.006

  Specific indirect 1
    WIC
    MEDUC
    AFRAMM          -0.014      -0.013      -0.013      -0.009       0.004       0.008       0.033

  Specific indirect 2
    WIC
    MAGE
    AFRAMM          -0.002      -0.001      -0.001      -0.001       0.000       0.000       0.000

  Specific indirect 3
    WIC
    MEDUC
    CIG0
    AFRAMM          -0.036      -0.019      -0.013      -0.007      -0.005      -0.005      -0.005

  Specific indirect 4
    WIC
    MAGE
    CIG0
    AFRAMM          -0.006      -0.003      -0.001       0.000       0.000       0.000       0.000

  Direct
    WIC
    AFRAMM           0.073       0.076       0.081       0.093       0.100       0.102       0.167


Effects from MHISP to WIC

  Total              0.064       0.065       0.068       0.077       0.082       0.104       0.230
  Total indirect    -0.048      -0.047      -0.047      -0.041      -0.033      -0.031      -0.028

  Specific indirect 1
    WIC
    MEDUC
    MHISP           -0.037      -0.036      -0.036      -0.030      -0.007       0.003       0.042

  Specific indirect 2
    WIC
    MAGE
    MHISP           -0.001      -0.001      -0.001       0.000       0.000       0.001       0.005

  Specific indirect 3
    WIC
    MEDUC
    CIG0
    MHISP           -0.068      -0.036      -0.023      -0.011      -0.009      -0.009      -0.009

  Specific indirect 4
    WIC
    MAGE
    CIG0
    MHISP           -0.011      -0.005      -0.001       0.000       0.000       0.000       0.000

  Direct
    WIC
    MHISP            0.094       0.096       0.102       0.119       0.126       0.141       0.260


Effects from OTHM to WIC

  Total             -0.017      -0.017      -0.016      -0.010       0.002       0.026       0.052
  Total indirect     0.019       0.021       0.022       0.026       0.029       0.029       0.040

  Specific indirect 1
    WIC
    MEDUC
    OTHM             0.039       0.042       0.043       0.047       0.050       0.051       0.078

  Specific indirect 2
    WIC
    MAGE
    OTHM            -0.001      -0.001       0.000       0.002       0.004       0.008       0.015

  Specific indirect 3
    WIC
    MEDUC
    CIG0
    OTHM            -0.043      -0.027      -0.025      -0.023      -0.021      -0.020      -0.020

  Specific indirect 4
    WIC
    MAGE
    CIG0
    OTHM            -0.007      -0.004      -0.002      -0.001       0.000       0.000       0.000

  Direct
    WIC
    OTHM            -0.044      -0.044      -0.043      -0.035      -0.020      -0.002       0.021


Effects from AFRAMF to WIC

  Total              0.072       0.072       0.072       0.079       0.093       0.137       0.183
  Total indirect    -0.054      -0.026      -0.021      -0.016      -0.014      -0.014      -0.013

  Specific indirect 1
    WIC
    MEDUC
    CIG0
    AFRAMF          -0.047      -0.023      -0.020      -0.015      -0.013      -0.013      -0.013

  Specific indirect 2
    WIC
    MAGE
    CIG0
    AFRAMF          -0.007      -0.003      -0.001      -0.001       0.000       0.000       0.000

  Direct
    WIC
    AFRAMF           0.087       0.087       0.087       0.094       0.115       0.174       0.219


Effects from FHISP to WIC

  Total              0.094       0.094       0.094       0.100       0.119       0.161       0.192
  Total indirect    -0.062      -0.038      -0.033      -0.026      -0.023      -0.023      -0.022

  Specific indirect 1
    WIC
    MEDUC
    CIG0
    FHISP           -0.053      -0.034      -0.031      -0.025      -0.022      -0.022      -0.021

  Specific indirect 2
    WIC
    MAGE
    CIG0
    FHISP           -0.009      -0.004      -0.002      -0.001       0.000       0.000       0.000

  Direct
    WIC
    FHISP            0.118       0.118       0.118       0.125       0.153       0.209       0.235


Effects from OTHF to WIC

  Total              0.015       0.016       0.018       0.023       0.028       0.033       0.084
  Total indirect     0.004       0.004       0.004       0.005       0.007       0.009       0.011

  Specific indirect 1
    WIC
    MEDUC
    CIG0
    OTHF             0.004       0.004       0.004       0.005       0.007       0.008       0.010

  Specific indirect 2
    WIC
    MAGE
    CIG0
    OTHF             0.000       0.000       0.000       0.000       0.000       0.001       0.001

  Direct
    WIC
    OTHF             0.009       0.010       0.013       0.017       0.022       0.024       0.078


Effects from SOCDEP to WIC

  Total              0.279       0.608       0.717       0.767       0.783       0.785       0.786
  Total indirect    -0.456      -0.450      -0.446      -0.397      -0.339      -0.317      -0.244

  Specific indirect 1
    WIC
    MEDUC
    SOCDEP          -0.501      -0.490      -0.489      -0.443      -0.385      -0.336      -0.219

  Specific indirect 2
    WIC
    MAGE
    SOCDEP          -0.083      -0.055      -0.032      -0.018      -0.001       0.004       0.005

  Specific indirect 3
    WIC
    MEDUC
    CIG0
    SOCDEP           0.038       0.055       0.056       0.061       0.067       0.069       0.200

  Specific indirect 4
    WIC
    MAGE
    CIG0
    SOCDEP          -0.004      -0.001       0.000       0.003       0.004       0.008       0.023

  Direct
    WIC
    SOCDEP           0.558       0.924       1.051       1.163       1.232       1.236       1.252


Effects from CIG0 to WIC

  Total              0.092       0.093       0.094       0.104       0.122       0.143       0.281
  Total indirect     0.092       0.093       0.094       0.104       0.122       0.143       0.281

  Specific indirect 1
    WIC
    MEDUC
    CIG0             0.088       0.090       0.091       0.100       0.117       0.127       0.244

  Specific indirect 2
    WIC
    MAGE
    CIG0            -0.002      -0.001       0.000       0.004       0.007       0.017       0.039


Effects from MAGE to WIC

  Total             -0.006      -0.005       0.002       0.024       0.043       0.080       0.112
  Total indirect     0.000       0.000       0.000       0.000       0.000       0.000       0.000

  Direct
    WIC
    MAGE            -0.006      -0.005       0.002       0.024       0.043       0.080       0.112


Effects from FAGE to WIC

  Total              0.000       0.000       0.000       0.000       0.000       0.000       0.000
  Total indirect     0.000       0.000       0.000       0.000       0.000       0.000       0.000


Effects from MEDUC to WIC

  Total              0.275       0.354       0.392       0.450       0.500       0.501       0.510
  Total indirect     0.000       0.000       0.000       0.000       0.000       0.000       0.000

  Direct
    WIC
    MEDUC            0.275       0.354       0.392       0.450       0.500       0.501       0.510


Effects from FEDUC to WIC

  Total              0.000       0.000       0.000       0.000       0.000       0.000       0.000
  Total indirect     0.000       0.000       0.000       0.000       0.000       0.000       0.000


Effects from MHT to WIC

  Total              0.000       0.000       0.000       0.000       0.000       0.000       0.000
  Total indirect     0.000       0.000       0.000       0.000       0.000       0.000       0.000


Effects from BMI to WIC

  Total              0.000       0.000       0.000       0.000       0.000       0.000       0.000
  Total indirect     0.000       0.000       0.000       0.000       0.000       0.000       0.000


Effects from AFRAMM to PRECAREM

  Total              0.004       0.004       0.004       0.006       0.007       0.010       0.018
  Total indirect     0.004       0.004       0.004       0.006       0.007       0.010       0.018

  Specific indirect 1
    PRECAREM
    MEDUC
    AFRAMM          -0.001       0.000       0.000       0.001       0.002       0.002       0.002

  Specific indirect 2
    PRECAREM
    CIG0
    AFRAMM           0.003       0.003       0.003       0.004       0.010       0.013       0.019

  Specific indirect 3
    PRECAREM
    WIC
    AFRAMM          -0.005      -0.004      -0.004      -0.001       0.000       0.000       0.000

  Specific indirect 4
    PRECAREM
    MAGE
    AFRAMM           0.000       0.000       0.000       0.001       0.001       0.001       0.001

  Specific indirect 5
    PRECAREM
    BMI
    AFRAMM          -0.001      -0.001      -0.001      -0.001       0.000       0.001       0.007

  Specific indirect 6
    PRECAREM
    MEDUC
    CIG0
    AFRAMM          -0.001       0.000       0.001       0.001       0.001       0.001       0.001

  Specific indirect 7
    PRECAREM
    WIC
    MEDUC
    AFRAMM          -0.001       0.000       0.000       0.000       0.000       0.000       0.000

  Specific indirect 8
    PRECAREM
    WIC
    MAGE
    AFRAMM           0.000       0.000       0.000       0.000       0.000       0.000       0.000

  Specific indirect 9
    PRECAREM
    MAGE
    CIG0
    AFRAMM           0.000       0.000       0.000       0.000       0.000       0.000       0.001

  Specific indirect 10
    PRECAREM
    BMI
    MEDUC
    AFRAMM          -0.003      -0.001       0.000       0.000       0.000       0.000       0.000

  Specific indirect 11
    PRECAREM
    BMI
    CIG0
    AFRAMM          -0.008      -0.003      -0.002       0.000       0.000       0.000       0.000

  Specific indirect 12
    PRECAREM
    BMI
    MAGE
    AFRAMM           0.000       0.000       0.000       0.000       0.000       0.000       0.000

  Specific indirect 13
    PRECAREM
    WIC
    MEDUC
    CIG0
    AFRAMM           0.000       0.000       0.000       0.000       0.001       0.001       0.001

  Specific indirect 14
    PRECAREM
    WIC
    MAGE
    CIG0
    AFRAMM           0.000       0.000       0.000       0.000       0.000       0.000       0.000

  Specific indirect 15
    PRECAREM
    BMI
    MEDUC
    CIG0
    AFRAMM           0.000       0.000       0.000       0.000       0.001       0.001       0.004

  Specific indirect 16
    PRECAREM
    BMI
    MAGE
    CIG0
    AFRAMM           0.000       0.000       0.000       0.000       0.000       0.000       0.001


Effects from MHISP to PRECAREM

  Total              0.010       0.011       0.011       0.013       0.016       0.022       0.031
  Total indirect     0.010       0.011       0.011       0.013       0.016       0.022       0.031

  Specific indirect 1
    PRECAREM
    MEDUC
    MHISP           -0.001       0.000       0.000       0.004       0.006       0.006       0.006

  Specific indirect 2
    PRECAREM
    CIG0
    MHISP            0.005       0.005       0.005       0.007       0.018       0.023       0.034

  Specific indirect 3
    PRECAREM
    WIC
    MHISP           -0.006      -0.005      -0.005      -0.002       0.000       0.000       0.000

  Specific indirect 4
    PRECAREM
    MAGE
    MHISP           -0.001       0.000       0.000       0.001       0.001       0.001       0.001

  Specific indirect 5
    PRECAREM
    BMI
    MHISP           -0.001      -0.001      -0.001      -0.001       0.001       0.004       0.011

  Specific indirect 6
    PRECAREM
    MEDUC
    CIG0
    MHISP           -0.002       0.001       0.001       0.002       0.002       0.002       0.003

  Specific indirect 7
    PRECAREM
    WIC
    MEDUC
    MHISP           -0.001       0.000       0.000       0.000       0.001       0.001       0.001

  Specific indirect 8
    PRECAREM
    WIC
    MAGE
    MHISP            0.000       0.000       0.000       0.000       0.000       0.000       0.000

  Specific indirect 9
    PRECAREM
    MAGE
    CIG0
    MHISP            0.000       0.000       0.000       0.001       0.001       0.001       0.001

  Specific indirect 10
    PRECAREM
    BMI
    MEDUC
    MHISP           -0.004       0.000       0.000       0.001       0.001       0.001       0.001

  Specific indirect 11
    PRECAREM
    BMI
    CIG0
    MHISP           -0.014      -0.006      -0.003      -0.001       0.000       0.000       0.000

  Specific indirect 12
    PRECAREM
    BMI
    MAGE
    MHISP           -0.001       0.000       0.000       0.000       0.000       0.000       0.000

  Specific indirect 13
    PRECAREM
    WIC
    MEDUC
    CIG0
    MHISP            0.000       0.000       0.000       0.000       0.001       0.001       0.001

  Specific indirect 14
    PRECAREM
    WIC
    MAGE
    CIG0
    MHISP            0.000       0.000       0.000       0.000       0.000       0.000       0.000

  Specific indirect 15
    PRECAREM
    BMI
    MEDUC
    CIG0
    MHISP            0.000       0.000       0.000       0.000       0.001       0.003       0.007

  Specific indirect 16
    PRECAREM
    BMI
    MAGE
    CIG0
    MHISP            0.000       0.000       0.000       0.000       0.000       0.001       0.001


Effects from OTHM to PRECAREM

  Total              0.006       0.007       0.007       0.011       0.021       0.023       0.026
  Total indirect     0.006       0.007       0.007       0.011       0.021       0.023       0.026

  Specific indirect 1
    PRECAREM
    MEDUC
    OTHM            -0.009      -0.009      -0.008      -0.007      -0.002      -0.001       0.001

  Specific indirect 2
    PRECAREM
    CIG0
    OTHM             0.011       0.012       0.012       0.014       0.019       0.020       0.021

  Specific indirect 3
    PRECAREM
    WIC
    OTHM             0.000       0.000       0.000       0.001       0.001       0.001       0.002

  Specific indirect 4
    PRECAREM
    MAGE
    OTHM            -0.003      -0.003      -0.003      -0.003      -0.002      -0.001      -0.001

  Specific indirect 5
    PRECAREM
    BMI
    OTHM             0.003       0.003       0.003       0.005       0.010       0.012       0.018

  Specific indirect 6
    PRECAREM
    MEDUC
    CIG0
    OTHM            -0.001       0.001       0.001       0.003       0.004       0.004       0.004

  Specific indirect 7
    PRECAREM
    WIC
    MEDUC
    OTHM            -0.002      -0.002      -0.002      -0.001       0.000       0.000       0.000

  Specific indirect 8
    PRECAREM
    WIC
    MAGE
    OTHM             0.000       0.000       0.000       0.000       0.000       0.000       0.000

  Specific indirect 9
    PRECAREM
    MAGE
    CIG0
    OTHM             0.000       0.001       0.001       0.001       0.001       0.001       0.001

  Specific indirect 10
    PRECAREM
    BMI
    MEDUC
    OTHM            -0.007      -0.004      -0.003      -0.001      -0.001      -0.001      -0.001

  Specific indirect 11
    PRECAREM
    BMI
    CIG0
    OTHM            -0.008      -0.005      -0.004      -0.002      -0.001      -0.001      -0.001

  Specific indirect 12
    PRECAREM
    BMI
    MAGE
    OTHM            -0.002      -0.001      -0.001      -0.001       0.000       0.000       0.000

  Specific indirect 13
    PRECAREM
    WIC
    MEDUC
    CIG0
    OTHM             0.000       0.000       0.000       0.000       0.001       0.001       0.001

  Specific indirect 14
    PRECAREM
    WIC
    MAGE
    CIG0
    OTHM             0.000       0.000       0.000       0.000       0.000       0.000       0.000

  Specific indirect 15
    PRECAREM
    BMI
    MEDUC
    CIG0
    OTHM             0.000       0.000       0.000       0.001       0.002       0.002       0.004

  Specific indirect 16
    PRECAREM
    BMI
    MAGE
    CIG0
    OTHM             0.000       0.000       0.000       0.000       0.001       0.001       0.001


Effects from AFRAMF to PRECAREM

  Total              0.011       0.011       0.011       0.012       0.013       0.014       0.022
  Total indirect     0.011       0.011       0.011       0.012       0.013       0.014       0.022

  Specific indirect 1
    PRECAREM
    CIG0
    AFRAMF           0.007       0.007       0.007       0.009       0.015       0.016       0.020

  Specific indirect 2
    PRECAREM
    WIC
    AFRAMF          -0.006      -0.005      -0.005      -0.001       0.000       0.000       0.000

  Specific indirect 3
    PRECAREM
    PAYER
    FEDUC
    AFRAMF           0.001       0.001       0.001       0.001       0.002       0.002       0.005

  Specific indirect 4
    PRECAREM
    PAYER
    FAGE
    AFRAMF           0.000       0.000       0.000       0.000       0.000       0.001       0.001

  Specific indirect 5
    PRECAREM
    MEDUC
    CIG0
    AFRAMF          -0.001       0.000       0.001       0.002       0.003       0.003       0.003

  Specific indirect 6
    PRECAREM
    MAGE
    CIG0
    AFRAMF           0.000       0.000       0.001       0.001       0.001       0.001       0.001

  Specific indirect 7
    PRECAREM
    BMI
    CIG0
    AFRAMF          -0.008      -0.004      -0.003      -0.001      -0.001      -0.001      -0.001

  Specific indirect 8
    PRECAREM
    PAYER
    FEDUC
    FAGE
    AFRAMF           0.000       0.000       0.000       0.000       0.000       0.000       0.001

  Specific indirect 9
    PRECAREM
    WIC
    MEDUC
    CIG0
    AFRAMF           0.000       0.000       0.000       0.000       0.001       0.001       0.001

  Specific indirect 10
    PRECAREM
    WIC
    MAGE
    CIG0
    AFRAMF           0.000       0.000       0.000       0.000       0.000       0.000       0.000

  Specific indirect 11
    PRECAREM
    BMI
    MEDUC
    CIG0
    AFRAMF           0.000       0.000       0.000       0.000       0.001       0.002       0.004

  Specific indirect 12
    PRECAREM
    BMI
    MAGE
    CIG0
    AFRAMF           0.000       0.000       0.000       0.000       0.000       0.001       0.001


Effects from FHISP to PRECAREM

  Total              0.019       0.020       0.021       0.022       0.023       0.024       0.029
  Total indirect     0.019       0.020       0.021       0.022       0.023       0.024       0.029

  Specific indirect 1
    PRECAREM
    CIG0
    FHISP            0.012       0.013       0.013       0.016       0.023       0.025       0.027

  Specific indirect 2
    PRECAREM
    WIC
    FHISP           -0.008      -0.007      -0.006      -0.002       0.000       0.000       0.000

  Specific indirect 3
    PRECAREM
    PAYER
    FEDUC
    FHISP            0.003       0.003       0.003       0.003       0.004       0.005       0.010

  Specific indirect 4
    PRECAREM
    PAYER
    FAGE
    FHISP            0.000       0.001       0.001       0.001       0.001       0.001       0.002

  Specific indirect 5
    PRECAREM
    MEDUC
    CIG0
    FHISP           -0.001       0.001       0.001       0.004       0.004       0.004       0.005

  Specific indirect 6
    PRECAREM
    MAGE
    CIG0
    FHISP            0.000       0.001       0.001       0.001       0.001       0.002       0.002

  Specific indirect 7
    PRECAREM
    BMI
    CIG0
    FHISP           -0.009      -0.006      -0.005      -0.002      -0.001      -0.001      -0.001

  Specific indirect 8
    PRECAREM
    PAYER
    FEDUC
    FAGE
    FHISP            0.000       0.000       0.000       0.000       0.000       0.000       0.001

  Specific indirect 9
    PRECAREM
    WIC
    MEDUC
    CIG0
    FHISP            0.000       0.000       0.000       0.000       0.001       0.001       0.002

  Specific indirect 10
    PRECAREM
    WIC
    MAGE
    CIG0
    FHISP            0.000       0.000       0.000       0.000       0.000       0.000       0.000

  Specific indirect 11
    PRECAREM
    BMI
    MEDUC
    CIG0
    FHISP            0.000       0.000       0.000       0.001       0.002       0.003       0.005

  Specific indirect 12
    PRECAREM
    BMI
    MAGE
    CIG0
    FHISP            0.000       0.000       0.000       0.000       0.001       0.001       0.001


Effects from OTHF to PRECAREM

  Total             -0.012      -0.011      -0.010      -0.007      -0.006      -0.006      -0.006
  Total indirect    -0.012      -0.011      -0.010      -0.007      -0.006      -0.006      -0.006

  Specific indirect 1
    PRECAREM
    CIG0
    OTHF            -0.007      -0.006      -0.005      -0.003      -0.002      -0.002      -0.002

  Specific indirect 2
    PRECAREM
    WIC
    OTHF            -0.002      -0.001      -0.001       0.000       0.000       0.000       0.000

  Specific indirect 3
    PRECAREM
    PAYER
    FEDUC
    OTHF            -0.005      -0.003      -0.002      -0.002      -0.002      -0.002      -0.002

  Specific indirect 4
    PRECAREM
    PAYER
    FAGE
    OTHF            -0.001      -0.001      -0.001      -0.001      -0.001      -0.001      -0.001

  Specific indirect 5
    PRECAREM
    MEDUC
    CIG0
    OTHF            -0.001      -0.001      -0.001      -0.001       0.000       0.000       0.000

  Specific indirect 6
    PRECAREM
    MAGE
    CIG0
    OTHF             0.000       0.000       0.000       0.000       0.000       0.000       0.000

  Specific indirect 7
    PRECAREM
    BMI
    CIG0
    OTHF             0.000       0.000       0.000       0.000       0.001       0.001       0.002

  Specific indirect 8
    PRECAREM
    PAYER
    FEDUC
    FAGE
    OTHF            -0.001       0.000       0.000       0.000       0.000       0.000       0.000

  Specific indirect 9
    PRECAREM
    WIC
    MEDUC
    CIG0
    OTHF             0.000       0.000       0.000       0.000       0.000       0.000       0.000

  Specific indirect 10
    PRECAREM
    WIC
    MAGE
    CIG0
    OTHF             0.000       0.000       0.000       0.000       0.000       0.000       0.000

  Specific indirect 11
    PRECAREM
    BMI
    MEDUC
    CIG0
    OTHF            -0.001      -0.001       0.000       0.000       0.000       0.000       0.000

  Specific indirect 12
    PRECAREM
    BMI
    MAGE
    CIG0
    OTHF             0.000       0.000       0.000       0.000       0.000       0.000       0.000


Effects from SOCDEP to PRECAREM

  Total              0.114       0.122       0.129       0.134       0.139       0.139       0.142
  Total indirect    -0.055       0.004       0.016       0.105       0.136       0.139       0.150

  Specific indirect 1
    PRECAREM
    PAYER
    SOCDEP          -0.008       0.042       0.061       0.066       0.071       0.072       0.073

  Specific indirect 2
    PRECAREM
    MEDUC
    SOCDEP          -0.009       0.008       0.017       0.065       0.082       0.082       0.087

  Specific indirect 3
    PRECAREM
    CIG0
    SOCDEP          -0.068      -0.054      -0.050      -0.038      -0.031      -0.030      -0.027

  Specific indirect 4
    PRECAREM
    WIC
    SOCDEP          -0.060      -0.051      -0.045      -0.018      -0.004      -0.002       0.002

  Specific indirect 5
    PRECAREM
    MAGE
    SOCDEP           0.005       0.009       0.012       0.022       0.027       0.027       0.028

  Specific indirect 6
    PRECAREM
    BMI
    SOCDEP          -0.071      -0.052      -0.049      -0.025      -0.017      -0.016      -0.014

  Specific indirect 7
    PRECAREM
    PAYER
    FEDUC
    SOCDEP           0.012       0.012       0.013       0.013       0.014       0.017       0.033

  Specific indirect 8
    PRECAREM
    PAYER
    FAGE
    SOCDEP           0.004       0.004       0.005       0.005       0.005       0.005       0.007

  Specific indirect 9
    PRECAREM
    MEDUC
    CIG0
    SOCDEP          -0.011      -0.011      -0.011      -0.009      -0.003      -0.001       0.004

  Specific indirect 10
    PRECAREM
    WIC
    MEDUC
    SOCDEP          -0.001       0.001       0.001       0.007       0.017       0.019       0.022

  Specific indirect 11
    PRECAREM
    WIC
    MAGE
    SOCDEP           0.000       0.000       0.000       0.000       0.001       0.001       0.002

  Specific indirect 12
    PRECAREM
    MAGE
    CIG0
    SOCDEP          -0.004      -0.004      -0.004      -0.003      -0.002      -0.001      -0.001

  Specific indirect 13
    PRECAREM
    BMI
    MEDUC
    SOCDEP           0.006       0.009       0.009       0.014       0.027       0.029       0.044

  Specific indirect 14
    PRECAREM
    BMI
    CIG0
    SOCDEP           0.002       0.003       0.003       0.005       0.010       0.011       0.028

  Specific indirect 15
    PRECAREM
    BMI
    MAGE
    SOCDEP           0.003       0.003       0.003       0.005       0.009       0.009       0.010

  Specific indirect 16
    PRECAREM
    PAYER
    FEDUC
    FAGE
    SOCDEP           0.000       0.001       0.001       0.001       0.001       0.001       0.006

  Specific indirect 17
    PRECAREM
    WIC
    MEDUC
    CIG0
    SOCDEP          -0.004      -0.003      -0.003      -0.001       0.000       0.000       0.000

  Specific indirect 18
    PRECAREM
    WIC
    MAGE
    CIG0
    SOCDEP           0.000       0.000       0.000       0.000       0.000       0.000       0.000

  Specific indirect 19
    PRECAREM
    BMI
    MEDUC
    CIG0
    SOCDEP          -0.014      -0.005      -0.004      -0.002      -0.001      -0.001      -0.001

  Specific indirect 20
    PRECAREM
    BMI
    MAGE
    CIG0
    SOCDEP          -0.002      -0.001      -0.001      -0.001       0.000       0.000       0.000

  Direct
    PRECAREM
    SOCDEP          -0.018      -0.008      -0.004       0.029       0.111       0.125       0.158


Effects from CIG0 to PRECAREM

  Total             -0.104      -0.098      -0.095      -0.081      -0.073      -0.072      -0.069
  Total indirect    -0.023      -0.022      -0.022      -0.018      -0.006      -0.001       0.015

  Specific indirect 1
    PRECAREM
    MEDUC
    CIG0            -0.019      -0.018      -0.017      -0.014      -0.005      -0.003       0.005

  Specific indirect 2
    PRECAREM
    MAGE
    CIG0            -0.006      -0.006      -0.006      -0.005      -0.003      -0.003      -0.002

  Specific indirect 3
    PRECAREM
    BMI
    CIG0             0.004       0.004       0.004       0.007       0.018       0.024       0.043

  Specific indirect 4
    PRECAREM
    WIC
    MEDUC
    CIG0            -0.007      -0.005      -0.005      -0.002       0.000       0.000       0.000

  Specific indirect 5
    PRECAREM
    WIC
    MAGE
    CIG0            -0.001       0.000       0.000       0.000       0.000       0.000       0.000

  Specific indirect 6
    PRECAREM
    BMI
    MEDUC
    CIG0            -0.022      -0.010      -0.008      -0.003      -0.002      -0.002      -0.001

  Specific indirect 7
    PRECAREM
    BMI
    MAGE
    CIG0            -0.004      -0.003      -0.002      -0.001      -0.001      -0.001      -0.001

  Direct
    PRECAREM
    CIG0            -0.109      -0.093      -0.088      -0.063      -0.052      -0.051      -0.048


Effects from MAGE to PRECAREM

  Total             -0.041      -0.041      -0.040      -0.036      -0.030      -0.028      -0.022
  Total indirect    -0.016      -0.015      -0.013      -0.007      -0.005      -0.005      -0.004

  Specific indirect 1
    PRECAREM
    WIC
    MAGE            -0.003      -0.002      -0.001       0.000       0.000       0.000       0.000

  Specific indirect 2
    PRECAREM
    BMI
    MAGE            -0.014      -0.013      -0.012      -0.007      -0.005      -0.005      -0.004

  Direct
    PRECAREM
    MAGE            -0.036      -0.035      -0.035      -0.029      -0.017      -0.013      -0.008


Effects from FAGE to PRECAREM

  Total             -0.029      -0.012      -0.011      -0.011      -0.010      -0.010      -0.009
  Total indirect    -0.029      -0.012      -0.011      -0.011      -0.010      -0.010      -0.009

  Specific indirect 1
    PRECAREM
    PAYER
    FAGE            -0.016      -0.010      -0.010      -0.010      -0.009      -0.009      -0.008

  Specific indirect 2
    PRECAREM
    PAYER
    FEDUC
    FAGE            -0.014      -0.001      -0.001      -0.001      -0.001      -0.001      -0.001


Effects from MEDUC to PRECAREM

  Total             -0.100      -0.098      -0.098      -0.087      -0.061      -0.051      -0.038
  Total indirect    -0.052      -0.046      -0.043      -0.021      -0.012      -0.011      -0.009

  Specific indirect 1
    PRECAREM
    WIC
    MEDUC           -0.022      -0.019      -0.017      -0.007      -0.002      -0.001       0.000

  Specific indirect 2
    PRECAREM
    BMI
    MEDUC           -0.041      -0.030      -0.027      -0.014      -0.009      -0.009      -0.008

  Direct
    PRECAREM
    MEDUC           -0.087      -0.084      -0.084      -0.066      -0.018      -0.008       0.007


Effects from FEDUC to PRECAREM

  Total             -0.053      -0.026      -0.022      -0.020      -0.018      -0.018      -0.018
  Total indirect    -0.053      -0.026      -0.022      -0.020      -0.018      -0.018      -0.018

  Specific indirect 1
    PRECAREM
    PAYER
    FEDUC           -0.053      -0.026      -0.022      -0.020      -0.018      -0.018      -0.018


Effects from MHT to PRECAREM

  Total              0.000       0.000       0.000       0.000       0.000       0.000       0.000
  Total indirect     0.000       0.000       0.000       0.000       0.000       0.000       0.000


Effects from BMI to PRECAREM

  Total             -0.047      -0.041      -0.038      -0.020      -0.013      -0.013      -0.012
  Total indirect     0.000       0.000       0.000       0.000       0.000       0.000       0.000

  Direct
    PRECAREM
    BMI             -0.047      -0.041      -0.038      -0.020      -0.013      -0.013      -0.012


Effects from AFRAMM to PRGBP

  Total             -0.031      -0.014       0.003       0.016       0.025       0.026       0.062
  Total indirect    -0.085      -0.084      -0.082      -0.058      -0.005       0.043       0.114

  Specific indirect 1
    PRGBP
    MEDUC
    AFRAMM          -0.025      -0.024      -0.023      -0.016       0.010       0.029       0.123

  Specific indirect 2
    PRGBP
    CIG0
    AFRAMM           0.016       0.016       0.016       0.030       0.089       0.157       0.247

  Specific indirect 3
    PRGBP
    WIC
    AFRAMM          -0.094      -0.079      -0.070      -0.057      -0.046      -0.044      -0.043

  Specific indirect 4
    PRGBP
    MAGE
    AFRAMM          -0.011      -0.010      -0.010      -0.008      -0.005      -0.004       0.000

  Specific indirect 5
    PRGBP
    MHT
    AFRAMM          -0.002      -0.001      -0.001      -0.001       0.000       0.000       0.000

  Specific indirect 6
    PRGBP
    BMI
    AFRAMM          -0.010      -0.010      -0.010      -0.004       0.000       0.012       0.052

  Specific indirect 7
    PRGBP
    MEDUC
    CIG0
    AFRAMM          -0.151      -0.064      -0.033      -0.012      -0.007      -0.006      -0.006

  Specific indirect 8
    PRGBP
    WIC
    MEDUC
    AFRAMM          -0.018      -0.007      -0.003       0.006       0.008       0.008       0.009

  Specific indirect 9
    PRGBP
    WIC
    MAGE
    AFRAMM           0.000       0.000       0.000       0.000       0.001       0.001       0.002

  Specific indirect 10
    PRGBP
    MAGE
    CIG0
    AFRAMM          -0.015      -0.009      -0.006      -0.003      -0.002      -0.002      -0.002

  Specific indirect 11
    PRGBP
    BMI
    MEDUC
    AFRAMM          -0.024      -0.006      -0.002       0.001       0.003       0.003       0.003

  Specific indirect 12
    PRGBP
    BMI
    CIG0
    AFRAMM          -0.065      -0.028      -0.011      -0.003       0.000       0.000       0.000

  Specific indirect 13
    PRGBP
    BMI
    MAGE
    AFRAMM           0.000       0.000       0.000       0.001       0.002       0.002       0.003

  Specific indirect 14
    PRGBP
    WIC
    MEDUC
    CIG0
    AFRAMM           0.003       0.003       0.003       0.004       0.010       0.015       0.021

  Specific indirect 15
    PRGBP
    WIC
    MAGE
    CIG0
    AFRAMM           0.000       0.000       0.000       0.000       0.000       0.002       0.004

  Specific indirect 16
    PRGBP
    BMI
    MEDUC
    CIG0
    AFRAMM           0.000       0.000       0.000       0.001       0.005       0.012       0.032

  Specific indirect 17
    PRGBP
    BMI
    MAGE
    CIG0
    AFRAMM           0.000       0.000       0.000       0.000       0.002       0.003       0.006

  Direct
    PRGBP
    AFRAMM          -0.097      -0.051       0.009       0.074       0.100       0.101       0.101


Effects from MHISP to PRGBP

  Total             -0.136      -0.110      -0.080      -0.055      -0.046      -0.046      -0.021
  Total indirect    -0.116      -0.115      -0.115      -0.084       0.010       0.093       0.163

  Specific indirect 1
    PRGBP
    MEDUC
    MHISP           -0.071      -0.071      -0.070      -0.051      -0.018       0.009       0.152

  Specific indirect 2
    PRGBP
    CIG0
    MHISP            0.027       0.027       0.027       0.051       0.161       0.291       0.430

  Specific indirect 3
    PRGBP
    WIC
    MHISP           -0.143      -0.112      -0.089      -0.073      -0.057      -0.055      -0.055

  Specific indirect 4
    PRGBP
    MAGE
    MHISP           -0.007      -0.006      -0.006      -0.005       0.001       0.004       0.012

  Specific indirect 5
    PRGBP
    MHT
    MHISP           -0.014      -0.009      -0.008      -0.006      -0.005      -0.005      -0.004

  Specific indirect 6
    PRGBP
    BMI
    MHISP           -0.010      -0.010      -0.010      -0.004       0.007       0.030       0.087

  Specific indirect 7
    PRGBP
    MEDUC
    CIG0
    MHISP           -0.267      -0.118      -0.061      -0.020      -0.012      -0.011      -0.011

  Specific indirect 8
    PRGBP
    WIC
    MEDUC
    MHISP           -0.022      -0.002       0.005       0.017       0.024       0.024       0.024

  Specific indirect 9
    PRGBP
    WIC
    MAGE
    MHISP           -0.003      -0.001       0.000       0.000       0.001       0.001       0.001

  Specific indirect 10
    PRGBP
    MAGE
    CIG0
    MHISP           -0.027      -0.017      -0.011      -0.005      -0.003      -0.003      -0.003

  Specific indirect 11
    PRGBP
    BMI
    MEDUC
    MHISP           -0.029      -0.002       0.000       0.004       0.009       0.010       0.010

  Specific indirect 12
    PRGBP
    BMI
    CIG0
    MHISP           -0.113      -0.051      -0.021      -0.005       0.000       0.000       0.000

  Specific indirect 13
    PRGBP
    BMI
    MAGE
    MHISP           -0.004      -0.001       0.000       0.001       0.001       0.001       0.001

  Specific indirect 14
    PRGBP
    WIC
    MEDUC
    CIG0
    MHISP            0.005       0.005       0.005       0.007       0.018       0.027       0.038

  Specific indirect 15
    PRGBP
    WIC
    MAGE
    CIG0
    MHISP            0.000       0.000       0.000       0.000       0.001       0.004       0.007

  Specific indirect 16
    PRGBP
    BMI
    MEDUC
    CIG0
    MHISP            0.000       0.000       0.000       0.002       0.009       0.022       0.056

  Specific indirect 17
    PRGBP
    BMI
    MAGE
    CIG0
    MHISP            0.000       0.000       0.000       0.001       0.003       0.006       0.010

  Direct
    PRGBP
    MHISP           -0.245      -0.199      -0.091       0.030       0.060       0.060       0.060


Effects from OTHM to PRGBP

  Total             -0.104      -0.084      -0.063      -0.051      -0.042      -0.041      -0.041
  Total indirect     0.099       0.102       0.107       0.178       0.276       0.337       0.399

  Specific indirect 1
    PRGBP
    MEDUC
    OTHM             0.053       0.055       0.057       0.087       0.126       0.172       0.271

  Specific indirect 2
    PRGBP
    CIG0
    OTHM             0.060       0.060       0.060       0.105       0.176       0.228       0.270

  Specific indirect 3
    PRGBP
    WIC
    OTHM            -0.014       0.001       0.014       0.021       0.029       0.030       0.030

  Specific indirect 4
    PRGBP
    MAGE
    OTHM             0.016       0.017       0.018       0.025       0.031       0.032       0.035

  Specific indirect 5
    PRGBP
    MHT
    OTHM            -0.012      -0.008      -0.007      -0.006      -0.004      -0.004      -0.004

  Specific indirect 6
    PRGBP
    BMI
    OTHM            -0.002      -0.001       0.001       0.028       0.063       0.097       0.149

  Specific indirect 7
    PRGBP
    MEDUC
    CIG0
    OTHM            -0.158      -0.094      -0.067      -0.042      -0.026      -0.025      -0.024

  Specific indirect 8
    PRGBP
    WIC
    MEDUC
    OTHM            -0.046      -0.039      -0.036      -0.029      -0.023      -0.022      -0.021

  Specific indirect 9
    PRGBP
    WIC
    MAGE
    OTHM            -0.009      -0.006      -0.002      -0.001       0.000       0.000       0.000

  Specific indirect 10
    PRGBP
    MAGE
    CIG0
    OTHM            -0.016      -0.014      -0.014      -0.011      -0.007      -0.007      -0.007

  Specific indirect 11
    PRGBP
    BMI
    MEDUC
    OTHM            -0.058      -0.032      -0.019      -0.008       0.000       0.000       0.000

  Specific indirect 12
    PRGBP
    BMI
    CIG0
    OTHM            -0.069      -0.040      -0.023      -0.010       0.000       0.001       0.001

  Specific indirect 13
    PRGBP
    BMI
    MAGE
    OTHM            -0.014      -0.011      -0.008      -0.004       0.000       0.000       0.000

  Specific indirect 14
    PRGBP
    WIC
    MEDUC
    CIG0
    OTHM             0.009       0.010       0.010       0.014       0.019       0.021       0.026

  Specific indirect 15
    PRGBP
    WIC
    MAGE
    CIG0
    OTHM             0.000       0.000       0.000       0.001       0.001       0.003       0.004

  Specific indirect 16
    PRGBP
    BMI
    MEDUC
    CIG0
    OTHM             0.000       0.000       0.000       0.004       0.010       0.018       0.034

  Specific indirect 17
    PRGBP
    BMI
    MAGE
    CIG0
    OTHM             0.000       0.000       0.000       0.001       0.003       0.005       0.007

  Direct
    PRGBP
    OTHM            -0.503      -0.418      -0.332      -0.228      -0.154      -0.151      -0.151


Effects from AFRAMF to PRGBP

  Total             -0.119      -0.048      -0.034      -0.019      -0.010      -0.009      -0.005
  Total indirect    -0.084      -0.025      -0.023      -0.015       0.001       0.014       0.013

  Specific indirect 1
    PRGBP
    CIG0
    AFRAMF           0.038       0.039       0.039       0.070       0.144       0.205       0.231

  Specific indirect 2
    PRGBP
    WIC
    AFRAMF          -0.152      -0.123      -0.088      -0.058      -0.042      -0.042      -0.042

  Specific indirect 3
    PRGBP
    FAGE
    AFRAMF          -0.007      -0.002       0.000       0.001       0.002       0.002       0.002

  Specific indirect 4
    PRGBP
    PAYER
    FEDUC
    AFRAMF          -0.006       0.000       0.000       0.001       0.001       0.002       0.002

  Specific indirect 5
    PRGBP
    PAYER
    FAGE
    AFRAMF          -0.002       0.000       0.000       0.000       0.000       0.000       0.000

  Specific indirect 6
    PRGBP
    MEDUC
    CIG0
    AFRAMF          -0.158      -0.085      -0.053      -0.028      -0.016      -0.016      -0.015

  Specific indirect 7
    PRGBP
    MAGE
    CIG0
    AFRAMF          -0.018      -0.012      -0.010      -0.007      -0.004      -0.004      -0.004

  Specific indirect 8
    PRGBP
    BMI
    CIG0
    AFRAMF          -0.060      -0.037      -0.019      -0.006       0.000       0.000       0.001

  Specific indirect 9
    PRGBP
    PAYER
    FEDUC
    FAGE
    AFRAMF          -0.001       0.000       0.000       0.000       0.000       0.000       0.000

  Specific indirect 10
    PRGBP
    WIC
    MEDUC
    CIG0
    AFRAMF           0.006       0.006       0.006       0.009       0.015       0.018       0.024

  Specific indirect 11
    PRGBP
    WIC
    MAGE
    CIG0
    AFRAMF           0.000       0.000       0.000       0.000       0.001       0.002       0.004

  Specific indirect 12
    PRGBP
    BMI
    MEDUC
    CIG0
    AFRAMF           0.000       0.000       0.000       0.003       0.008       0.016       0.030

  Specific indirect 13
    PRGBP
    BMI
    MAGE
    CIG0
    AFRAMF           0.000       0.000       0.000       0.001       0.003       0.004       0.005

  Direct
    PRGBP
    AFRAMF          -0.066      -0.042      -0.027      -0.004       0.008       0.010       0.022


Effects from FHISP to PRGBP

  Total             -0.105      -0.032      -0.022      -0.011      -0.003      -0.003       0.000
  Total indirect    -0.086      -0.017      -0.015      -0.006       0.026       0.043       0.046

  Specific indirect 1
    PRGBP
    CIG0
    FHISP            0.065       0.070       0.065       0.115       0.227       0.282       0.308

  Specific indirect 2
    PRGBP
    WIC
    FHISP           -0.175      -0.148      -0.113      -0.078      -0.057      -0.057      -0.056

  Specific indirect 3
    PRGBP
    FAGE
    FHISP           -0.009      -0.003       0.001       0.002       0.003       0.003       0.003

  Specific indirect 4
    PRGBP
    PAYER
    FEDUC
    FHISP           -0.011       0.001       0.001       0.002       0.003       0.004       0.005

  Specific indirect 5
    PRGBP
    PAYER
    FAGE
    FHISP           -0.002       0.000       0.000       0.000       0.001       0.001       0.001

  Specific indirect 6
    PRGBP
    MEDUC
    CIG0
    FHISP           -0.184      -0.120      -0.085      -0.046      -0.027      -0.027      -0.026

  Specific indirect 7
    PRGBP
    MAGE
    CIG0
    FHISP           -0.020      -0.017      -0.016      -0.012      -0.008      -0.008      -0.007

  Specific indirect 8
    PRGBP
    BMI
    CIG0
    FHISP           -0.074      -0.052      -0.030      -0.010       0.000       0.000       0.000

  Specific indirect 9
    PRGBP
    PAYER
    FEDUC
    FAGE
    FHISP           -0.002       0.000       0.000       0.000       0.000       0.000       0.000

  Specific indirect 10
    PRGBP
    WIC
    MEDUC
    CIG0
    FHISP            0.010       0.011       0.011       0.015       0.023       0.026       0.031

  Specific indirect 11
    PRGBP
    WIC
    MAGE
    CIG0
    FHISP            0.000       0.000       0.000       0.001       0.001       0.003       0.005

  Specific indirect 12
    PRGBP
    BMI
    MEDUC
    CIG0
    FHISP            0.000       0.000       0.000       0.004       0.013       0.023       0.037

  Specific indirect 13
    PRGBP
    BMI
    MAGE
    CIG0
    FHISP            0.000       0.000       0.000       0.002       0.004       0.006       0.007

  Direct
    PRGBP
    FHISP           -0.078      -0.059      -0.041      -0.006       0.008       0.009       0.028


Effects from OTHF to PRGBP

  Total             -0.096      -0.082      -0.065      -0.054      -0.045      -0.044      -0.039
  Total indirect    -0.064      -0.056      -0.045      -0.029      -0.019      -0.020      -0.019

  Specific indirect 1
    PRGBP
    CIG0
    OTHF            -0.083      -0.068      -0.047      -0.024      -0.012      -0.012      -0.012

  Specific indirect 2
    PRGBP
    WIC
    OTHF            -0.042      -0.019      -0.015      -0.011      -0.007      -0.006      -0.006

  Specific indirect 3
    PRGBP
    FAGE
    OTHF            -0.004      -0.004      -0.004      -0.003      -0.001       0.003       0.008

  Specific indirect 4
    PRGBP
    PAYER
    FEDUC
    OTHF            -0.003      -0.002      -0.002      -0.001      -0.001       0.000       0.006

  Specific indirect 5
    PRGBP
    PAYER
    FAGE
    OTHF            -0.001      -0.001      -0.001       0.000       0.000       0.000       0.001

  Specific indirect 6
    PRGBP
    MEDUC
    CIG0
    OTHF             0.005       0.005       0.005       0.009       0.019       0.028       0.035

  Specific indirect 7
    PRGBP
    MAGE
    CIG0
    OTHF             0.001       0.001       0.001       0.002       0.003       0.004       0.005

  Specific indirect 8
    PRGBP
    BMI
    CIG0
    OTHF             0.000       0.000       0.000       0.002       0.006       0.012       0.017

  Specific indirect 9
    PRGBP
    PAYER
    FEDUC
    FAGE
    OTHF             0.000       0.000       0.000       0.000       0.000       0.000       0.001

  Specific indirect 10
    PRGBP
    WIC
    MEDUC
    CIG0
    OTHF            -0.008      -0.006      -0.005      -0.003      -0.002      -0.002      -0.002

  Specific indirect 11
    PRGBP
    WIC
    MAGE
    CIG0
    OTHF            -0.001      -0.001       0.000       0.000       0.000       0.000       0.000

  Specific indirect 12
    PRGBP
    BMI
    MEDUC
    CIG0
    OTHF            -0.008      -0.005      -0.003      -0.001       0.000       0.000       0.000

  Specific indirect 13
    PRGBP
    BMI
    MAGE
    CIG0
    OTHF            -0.002      -0.001      -0.001       0.000       0.000       0.000       0.000

  Direct
    PRGBP
    OTHF            -0.039      -0.036      -0.034      -0.025      -0.015      -0.013      -0.007


Effects from SOCDEP to PRGBP

  Total             -0.442       0.004       0.116       0.141       0.173       0.179       0.180
  Total indirect    -2.492      -2.286      -2.151      -1.618      -1.162      -1.134      -1.057

  Specific indirect 1
    PRGBP
    PAYER
    SOCDEP          -0.017       0.015       0.021       0.034       0.051       0.064       0.068

  Specific indirect 2
    PRGBP
    MEDUC
    SOCDEP          -1.645      -1.223      -1.111      -0.826      -0.584      -0.546      -0.528

  Specific indirect 3
    PRGBP
    CIG0
    SOCDEP          -0.815      -0.525      -0.472      -0.286      -0.176      -0.172      -0.148

  Specific indirect 4
    PRGBP
    WIC
    SOCDEP          -0.988      -0.908      -0.867      -0.711      -0.582      -0.565      -0.290

  Specific indirect 5
    PRGBP
    FAGE
    SOCDEP          -0.048      -0.017       0.004       0.018       0.026       0.026       0.027

  Specific indirect 6
    PRGBP
    MAGE
    SOCDEP          -0.260      -0.248      -0.238      -0.195      -0.150      -0.146      -0.133

  Specific indirect 7
    PRGBP
    MHT
    SOCDEP          -0.010      -0.006      -0.006      -0.005      -0.004      -0.003      -0.003

  Specific indirect 8
    PRGBP
    BMI
    SOCDEP          -0.571      -0.417      -0.318      -0.143      -0.010       0.002       0.008

  Specific indirect 9
    PRGBP
    PAYER
    FEDUC
    SOCDEP          -0.036       0.003       0.004       0.007       0.011       0.015       0.017

  Specific indirect 10
    PRGBP
    PAYER
    FAGE
    SOCDEP          -0.008       0.001       0.001       0.003       0.004       0.005       0.006

  Specific indirect 11
    PRGBP
    MEDUC
    CIG0
    SOCDEP           0.064       0.069       0.072       0.114       0.183       0.214       0.604

  Specific indirect 12
    PRGBP
    WIC
    MEDUC
    SOCDEP           0.167       0.217       0.218       0.270       0.327       0.346       0.367

  Specific indirect 13
    PRGBP
    WIC
    MAGE
    SOCDEP          -0.004      -0.002       0.000       0.011       0.020       0.039       0.057

  Specific indirect 14
    PRGBP
    MAGE
    CIG0
    SOCDEP           0.016       0.020       0.020       0.028       0.036       0.037       0.064

  Specific indirect 15
    PRGBP
    BMI
    MEDUC
    SOCDEP          -0.004      -0.002       0.006       0.077       0.174       0.234       0.349

  Specific indirect 16
    PRGBP
    BMI
    CIG0
    SOCDEP          -0.010      -0.001       0.000       0.026       0.066       0.095       0.189

  Specific indirect 17
    PRGBP
    BMI
    MAGE
    SOCDEP          -0.001       0.001       0.003       0.028       0.060       0.072       0.088

  Specific indirect 18
    PRGBP
    PAYER
    FEDUC
    FAGE
    SOCDEP          -0.007       0.000       0.000       0.000       0.000       0.001       0.001

  Specific indirect 19
    PRGBP
    WIC
    MEDUC
    CIG0
    SOCDEP          -0.088      -0.053      -0.049      -0.038      -0.029      -0.028      -0.025

  Specific indirect 20
    PRGBP
    WIC
    MAGE
    CIG0
    SOCDEP          -0.011      -0.006      -0.003      -0.002       0.000       0.000       0.002

  Specific indirect 21
    PRGBP
    BMI
    MEDUC
    CIG0
    SOCDEP          -0.092      -0.042      -0.028      -0.011       0.000       0.000       0.003

  Specific indirect 22
    PRGBP
    BMI
    MAGE
    CIG0
    SOCDEP          -0.015      -0.011      -0.009      -0.004       0.000       0.000       0.000

  Direct
    PRGBP
    SOCDEP           1.177       1.271       1.299       1.754       2.242       2.354       2.489


Effects from CIG0 to PRGBP

  Total             -0.670      -0.587      -0.470      -0.277      -0.178      -0.177      -0.177
  Total indirect     0.087       0.090       0.094       0.186       0.326       0.497       0.940

  Specific indirect 1
    PRGBP
    MEDUC
    CIG0             0.107       0.108       0.112       0.186       0.313       0.459       0.859

  Specific indirect 2
    PRGBP
    MAGE
    CIG0             0.028       0.029       0.033       0.047       0.061       0.064       0.092

  Specific indirect 3
    PRGBP
    BMI
    CIG0            -0.003      -0.002       0.000       0.042       0.113       0.203       0.337

  Specific indirect 4
    PRGBP
    WIC
    MEDUC
    CIG0            -0.128      -0.100      -0.089      -0.062      -0.045      -0.044      -0.042

  Specific indirect 5
    PRGBP
    WIC
    MAGE
    CIG0            -0.022      -0.013      -0.005      -0.003       0.000       0.001       0.001

  Specific indirect 6
    PRGBP
    BMI
    MEDUC
    CIG0            -0.168      -0.087      -0.048      -0.017       0.000       0.001       0.001

  Specific indirect 7
    PRGBP
    BMI
    MAGE
    CIG0            -0.031      -0.022      -0.016      -0.007       0.000       0.000       0.000

  Direct
    PRGBP
    CIG0            -1.294      -1.122      -0.850      -0.465      -0.266      -0.266      -0.263


Effects from MAGE to PRGBP

  Total              0.084       0.124       0.162       0.203       0.251       0.257       0.259
  Total indirect    -0.196      -0.146      -0.091      -0.051      -0.015      -0.014      -0.013

  Specific indirect 1
    PRGBP
    WIC
    MAGE            -0.079      -0.053      -0.026      -0.014       0.000       0.003       0.005

  Specific indirect 2
    PRGBP
    BMI
    MAGE            -0.124      -0.100      -0.078      -0.037      -0.004      -0.002       0.001

  Direct
    PRGBP
    MAGE             0.180       0.194       0.198       0.259       0.312       0.323       0.337


Effects from FAGE to PRGBP

  Total             -0.057      -0.057      -0.056      -0.041      -0.018       0.044       0.108
  Total indirect    -0.013      -0.011      -0.009      -0.006      -0.003      -0.003       0.036

  Specific indirect 1
    PRGBP
    PAYER
    FAGE            -0.011      -0.010      -0.008      -0.005      -0.003      -0.002       0.020

  Specific indirect 2
    PRGBP
    PAYER
    FEDUC
    FAGE            -0.002      -0.001      -0.001      -0.001       0.000       0.000       0.016

  Direct
    PRGBP
    FAGE            -0.052      -0.052      -0.051      -0.036      -0.009       0.035       0.101


Effects from MEDUC to PRGBP

  Total              0.321       0.326       0.352       0.480       0.628       0.710       1.013
  Total indirect    -0.601      -0.527      -0.490      -0.358      -0.244      -0.235      -0.219

  Specific indirect 1
    PRGBP
    WIC
```
