## Supplementary material for "Disentangling effects of ethnicity, deprivation, and payment source on obstetric outcomes in American primigravidae: A structural equation model of observational data": Addendum 3a - Mplus output for Baysian estimation of no racism model (part 2 of 2)

```
    MEDUC           -0.372      -0.348      -0.330      -0.274      -0.223      -0.222      -0.182

  Specific indirect 2
    PRGBP
    BMI
    MEDUC           -0.336      -0.232      -0.171      -0.078      -0.006       0.003       0.005

  Direct
    PRGBP
    MEDUC            0.555       0.559       0.595       0.839       1.112       1.232       1.537


Effects from FEDUC to PRGBP

  Total             -0.026      -0.022      -0.017      -0.010      -0.006      -0.005       0.064
  Total indirect    -0.026      -0.022      -0.017      -0.010      -0.006      -0.005       0.064

  Specific indirect 1
    PRGBP
    PAYER
    FEDUC           -0.026      -0.022      -0.017      -0.010      -0.006      -0.005       0.064


Effects from MHT to PRGBP

  Total              0.020       0.021       0.023       0.030       0.037       0.041       0.062
  Total indirect     0.000       0.000       0.000       0.000       0.000       0.000       0.000

  Direct
    PRGBP
    MHT              0.020       0.021       0.023       0.030       0.037       0.041       0.062


Effects from BMI to PRGBP

  Total             -0.424      -0.323      -0.240      -0.110      -0.009       0.001       0.003
  Total indirect     0.000       0.000       0.000       0.000       0.000       0.000       0.000

  Direct
    PRGBP
    BMI             -0.424      -0.323      -0.240      -0.110      -0.009       0.001       0.003


Effects from PAYER to PRGBP

  Total             -0.143      -0.131      -0.101      -0.065      -0.039      -0.031       0.108
  Total indirect     0.000       0.000       0.000       0.000       0.000       0.000       0.000

  Direct
    PRGBP
    PAYER           -0.143      -0.131      -0.101      -0.065      -0.039      -0.031       0.108


Effects from WIC to PRGBP

  Total             -0.886      -0.810      -0.767      -0.620      -0.483      -0.475      -0.450
  Total indirect     0.000       0.000       0.000       0.000       0.000       0.000       0.000

  Direct
    PRGBP
    WIC             -0.886      -0.810      -0.767      -0.620      -0.483      -0.475      -0.450


Effects from PRECAREM to PRGBP

  Total              0.000       0.000       0.000       0.000       0.000       0.000       0.000
  Total indirect     0.000       0.000       0.000       0.000       0.000       0.000       0.000


Effects from AFRAMM to PRGDM

  Total             -0.034      -0.019      -0.017      -0.009      -0.001       0.001       0.004
  Total indirect    -0.015      -0.009      -0.008      -0.003       0.004       0.006       0.010

  Specific indirect 1
    PRGDM
    MEDUC
    AFRAMM          -0.009      -0.001      -0.001       0.000       0.002       0.003       0.004

  Specific indirect 2
    PRGDM
    CIG0
    AFRAMM          -0.012      -0.008      -0.007      -0.004      -0.001       0.000       0.006

  Specific indirect 3
    PRGDM
    WIC
    AFRAMM          -0.006      -0.004      -0.004       0.001       0.006       0.007       0.009

  Specific indirect 4
    PRGDM
    MAGE
    AFRAMM          -0.007      -0.006      -0.006      -0.005      -0.003      -0.003       0.000

  Specific indirect 5
    PRGDM
    MHT
    AFRAMM           0.001       0.001       0.001       0.001       0.002       0.002       0.003

  Specific indirect 6
    PRGDM
    BMI
    AFRAMM          -0.034      -0.007       0.000       0.010       0.013       0.013       0.013

  Specific indirect 7
    PRGDM
    MEDUC
    CIG0
    AFRAMM          -0.004      -0.001      -0.001       0.000       0.002       0.002       0.011

  Specific indirect 8
    PRGDM
    WIC
    MEDUC
    AFRAMM          -0.001      -0.001      -0.001       0.000       0.000       0.000       0.001

  Specific indirect 9
    PRGDM
    WIC
    MAGE
    AFRAMM           0.000       0.000       0.000       0.000       0.000       0.000       0.000

  Specific indirect 10
    PRGDM
    MAGE
    CIG0
    AFRAMM          -0.008      -0.005      -0.004      -0.002      -0.001      -0.001      -0.001

  Specific indirect 11
    PRGDM
    BMI
    MEDUC
    AFRAMM          -0.004      -0.004      -0.004      -0.003       0.001       0.003       0.016

  Specific indirect 12
    PRGDM
    BMI
    CIG0
    AFRAMM           0.003       0.003       0.004       0.005       0.010       0.016       0.038

  Specific indirect 13
    PRGDM
    BMI
    MAGE
    AFRAMM          -0.003      -0.003      -0.003      -0.002      -0.001      -0.001       0.000

  Specific indirect 14
    PRGDM
    WIC
    MEDUC
    CIG0
    AFRAMM          -0.001      -0.001      -0.001       0.000       0.000       0.000       0.001

  Specific indirect 15
    PRGDM
    WIC
    MAGE
    CIG0
    AFRAMM           0.000       0.000       0.000       0.000       0.000       0.000       0.000

  Specific indirect 16
    PRGDM
    BMI
    MEDUC
    CIG0
    AFRAMM          -0.019      -0.007      -0.004      -0.002      -0.001      -0.001      -0.001

  Specific indirect 17
    PRGDM
    BMI
    MAGE
    CIG0
    AFRAMM          -0.003      -0.002      -0.001      -0.001      -0.001      -0.001      -0.001

  Direct
    PRGDM
    AFRAMM          -0.023      -0.018      -0.016      -0.007       0.002       0.004       0.007


Effects from MHISP to PRGDM

  Total             -0.015       0.003       0.006       0.012       0.019       0.020       0.023
  Total indirect    -0.006      -0.002      -0.001       0.006       0.015       0.018       0.021

  Specific indirect 1
    PRGDM
    MEDUC
    MHISP           -0.011      -0.004      -0.003       0.001       0.006       0.008       0.011

  Specific indirect 2
    PRGDM
    CIG0
    MHISP           -0.021      -0.015      -0.013      -0.007      -0.002      -0.001       0.012

  Specific indirect 3
    PRGDM
    WIC
    MHISP           -0.008      -0.006      -0.005       0.001       0.007       0.009       0.012

  Specific indirect 4
    PRGDM
    MAGE
    MHISP           -0.004      -0.004      -0.004      -0.003       0.001       0.002       0.006

  Specific indirect 5
    PRGDM
    MHT
    MHISP            0.014       0.014       0.015       0.016       0.017       0.017       0.019

  Specific indirect 6
    PRGDM
    BMI
    MHISP           -0.057      -0.017      -0.006       0.009       0.013       0.013       0.014

  Specific indirect 7
    PRGDM
    MEDUC
    CIG0
    MHISP           -0.007      -0.002      -0.001       0.000       0.003       0.003       0.021

  Specific indirect 8
    PRGDM
    WIC
    MEDUC
    MHISP           -0.003      -0.002      -0.002       0.000       0.001       0.001       0.002

  Specific indirect 9
    PRGDM
    WIC
    MAGE
    MHISP            0.000       0.000       0.000       0.000       0.000       0.000       0.000

  Specific indirect 10
    PRGDM
    MAGE
    CIG0
    MHISP           -0.015      -0.009      -0.007      -0.003      -0.002      -0.002      -0.002

  Specific indirect 11
    PRGDM
    BMI
    MEDUC
    MHISP           -0.013      -0.012      -0.012      -0.009      -0.002       0.001       0.020

  Specific indirect 12
    PRGDM
    BMI
    CIG0
    MHISP            0.006       0.006       0.006       0.008       0.018       0.030       0.068

  Specific indirect 13
    PRGDM
    BMI
    MAGE
    MHISP           -0.002      -0.002      -0.002      -0.001       0.000       0.001       0.002

  Specific indirect 14
    PRGDM
    WIC
    MEDUC
    CIG0
    MHISP           -0.001      -0.001      -0.001       0.000       0.001       0.001       0.002

  Specific indirect 15
    PRGDM
    WIC
    MAGE
    CIG0
    MHISP            0.000       0.000       0.000       0.000       0.000       0.000       0.000

  Specific indirect 16
    PRGDM
    BMI
    MEDUC
    CIG0
    MHISP           -0.034      -0.013      -0.008      -0.003      -0.002      -0.002      -0.002

  Specific indirect 17
    PRGDM
    BMI
    MAGE
    CIG0
    MHISP           -0.006      -0.003      -0.002      -0.001      -0.001      -0.001      -0.001

  Direct
    PRGDM
    MHISP           -0.014      -0.008      -0.005       0.005       0.015       0.016       0.019


Effects from OTHM to PRGDM

  Total              0.098       0.100       0.101       0.106       0.111       0.112       0.114
  Total indirect    -0.042      -0.036      -0.032      -0.012       0.004       0.007       0.016

  Specific indirect 1
    PRGDM
    MEDUC
    OTHM            -0.023      -0.012      -0.010      -0.002       0.005       0.006       0.010

  Specific indirect 2
    PRGDM
    CIG0
    OTHM            -0.030      -0.027      -0.025      -0.014      -0.004      -0.001       0.006

  Specific indirect 3
    PRGDM
    WIC
    OTHM            -0.004      -0.003      -0.002       0.000       0.001       0.001       0.002

  Specific indirect 4
    PRGDM
    MAGE
    OTHM             0.012       0.013       0.013       0.016       0.018       0.018       0.020

  Specific indirect 5
    PRGDM
    MHT
    OTHM             0.013       0.013       0.013       0.014       0.015       0.015       0.016

  Specific indirect 6
    PRGDM
    BMI
    OTHM            -0.088      -0.060      -0.058      -0.050      -0.043      -0.041      -0.038

  Specific indirect 7
    PRGDM
    MEDUC
    CIG0
    OTHM            -0.005      -0.003      -0.002       0.001       0.005       0.006       0.013

  Specific indirect 8
    PRGDM
    WIC
    MEDUC
    OTHM            -0.003      -0.002      -0.002       0.000       0.003       0.004       0.005

  Specific indirect 9
    PRGDM
    WIC
    MAGE
    OTHM             0.000       0.000       0.000       0.000       0.000       0.000       0.000

  Specific indirect 10
    PRGDM
    MAGE
    CIG0
    OTHM            -0.009      -0.008      -0.008      -0.007      -0.005      -0.005      -0.005

  Specific indirect 11
    PRGDM
    BMI
    MEDUC
    OTHM             0.010       0.012       0.012       0.015       0.017       0.019       0.036

  Specific indirect 12
    PRGDM
    BMI
    CIG0
    OTHM             0.012       0.013       0.014       0.017       0.021       0.024       0.040

  Specific indirect 13
    PRGDM
    BMI
    MAGE
    OTHM             0.005       0.005       0.005       0.006       0.007       0.007       0.008

  Specific indirect 14
    PRGDM
    WIC
    MEDUC
    CIG0
    OTHM            -0.002      -0.002      -0.001       0.000       0.001       0.001       0.002

  Specific indirect 15
    PRGDM
    WIC
    MAGE
    CIG0
    OTHM             0.000       0.000       0.000       0.000       0.000       0.000       0.000

  Specific indirect 16
    PRGDM
    BMI
    MEDUC
    CIG0
    OTHM            -0.020      -0.010      -0.009      -0.007      -0.006      -0.005      -0.005

  Specific indirect 17
    PRGDM
    BMI
    MAGE
    CIG0
    OTHM            -0.004      -0.003      -0.003      -0.003      -0.002      -0.002      -0.002

  Direct
    PRGDM
    OTHM             0.091       0.098       0.101       0.118       0.138       0.143       0.151


Effects from AFRAMF to PRGDM

  Total             -0.048      -0.044      -0.042      -0.035      -0.027      -0.025      -0.014
  Total indirect    -0.013      -0.012      -0.011      -0.008      -0.005      -0.002       0.017

  Specific indirect 1
    PRGDM
    CIG0
    AFRAMF          -0.022      -0.018      -0.017      -0.009      -0.002      -0.001       0.007

  Specific indirect 2
    PRGDM
    WIC
    AFRAMF          -0.008      -0.005      -0.004       0.001       0.006       0.008       0.009

  Specific indirect 3
    PRGDM
    FAGE
    AFRAMF          -0.002      -0.001      -0.001      -0.001       0.000       0.000       0.000

  Specific indirect 4
    PRGDM
    PAYER
    FEDUC
    AFRAMF           0.000       0.000       0.000       0.000       0.000       0.001       0.004

  Specific indirect 5
    PRGDM
    PAYER
    FAGE
    AFRAMF           0.000       0.000       0.000       0.000       0.000       0.000       0.001

  Specific indirect 6
    PRGDM
    MEDUC
    CIG0
    AFRAMF          -0.005      -0.002      -0.002       0.001       0.003       0.004       0.014

  Specific indirect 7
    PRGDM
    MAGE
    CIG0
    AFRAMF          -0.009      -0.007      -0.006      -0.004      -0.003      -0.003      -0.003

  Specific indirect 8
    PRGDM
    BMI
    CIG0
    AFRAMF           0.008       0.008       0.009       0.011       0.016       0.021       0.043

  Specific indirect 9
    PRGDM
    PAYER
    FEDUC
    FAGE
    AFRAMF           0.000       0.000       0.000       0.000       0.000       0.000       0.001

  Specific indirect 10
    PRGDM
    WIC
    MEDUC
    CIG0
    AFRAMF          -0.002      -0.001      -0.001       0.000       0.001       0.001       0.001

  Specific indirect 11
    PRGDM
    WIC
    MAGE
    CIG0
    AFRAMF           0.000       0.000       0.000       0.000       0.000       0.000       0.000

  Specific indirect 12
    PRGDM
    BMI
    MEDUC
    CIG0
    AFRAMF          -0.021      -0.009      -0.007      -0.005      -0.003      -0.003      -0.003

  Specific indirect 13
    PRGDM
    BMI
    MAGE
    CIG0
    AFRAMF          -0.003      -0.002      -0.002      -0.002      -0.001      -0.001      -0.001

  Direct
    PRGDM
    AFRAMF          -0.039      -0.036      -0.035      -0.027      -0.019      -0.018      -0.015


Effects from FHISP to PRGDM

  Total             -0.026      -0.023      -0.021      -0.015      -0.009      -0.008       0.004
  Total indirect    -0.021      -0.020      -0.019      -0.014      -0.009      -0.002       0.022

  Specific indirect 1
    PRGDM
    CIG0
    FHISP           -0.034      -0.030      -0.028      -0.015      -0.004      -0.001       0.008

  Specific indirect 2
    PRGDM
    WIC
    FHISP           -0.009      -0.006      -0.006       0.001       0.008       0.010       0.012

  Specific indirect 3
    PRGDM
    FAGE
    FHISP           -0.003      -0.002      -0.002      -0.001      -0.001      -0.001      -0.001

  Specific indirect 4
    PRGDM
    PAYER
    FEDUC
    FHISP           -0.001      -0.001       0.000       0.000       0.001       0.002       0.007

  Specific indirect 5
    PRGDM
    PAYER
    FAGE
    FHISP            0.000       0.000       0.000       0.000       0.000       0.000       0.001

  Specific indirect 6
    PRGDM
    MEDUC
    CIG0
    FHISP           -0.006      -0.003      -0.003       0.001       0.005       0.006       0.017

  Specific indirect 7
    PRGDM
    MAGE
    CIG0
    FHISP           -0.011      -0.010      -0.009      -0.007      -0.006      -0.006      -0.005

  Specific indirect 8
    PRGDM
    BMI
    CIG0
    FHISP            0.013       0.015       0.015       0.019       0.025       0.030       0.051

  Specific indirect 9
    PRGDM
    PAYER
    FEDUC
    FAGE
    FHISP            0.000       0.000       0.000       0.000       0.000       0.000       0.001

  Specific indirect 10
    PRGDM
    WIC
    MEDUC
    CIG0
    FHISP           -0.002      -0.002      -0.002       0.000       0.001       0.001       0.002

  Specific indirect 11
    PRGDM
    WIC
    MAGE
    CIG0
    FHISP            0.000       0.000       0.000       0.000       0.000       0.000       0.000

  Specific indirect 12
    PRGDM
    BMI
    MEDUC
    CIG0
    FHISP           -0.025      -0.013      -0.011      -0.008      -0.006      -0.006      -0.005

  Specific indirect 13
    PRGDM
    BMI
    MAGE
    CIG0
    FHISP           -0.004      -0.004      -0.003      -0.003      -0.003      -0.002      -0.002

  Direct
    PRGDM
    FHISP           -0.020      -0.013      -0.009      -0.002       0.006       0.007       0.009


Effects from OTHF to PRGDM

  Total              0.017       0.020       0.021       0.027       0.032       0.033       0.035
  Total indirect    -0.007      -0.001       0.002       0.004       0.008       0.008       0.008

  Specific indirect 1
    PRGDM
    CIG0
    OTHF            -0.002       0.000       0.001       0.003       0.006       0.006       0.007

  Specific indirect 2
    PRGDM
    WIC
    OTHF            -0.002      -0.001      -0.001       0.000       0.001       0.001       0.002

  Specific indirect 3
    PRGDM
    FAGE
    OTHF             0.001       0.001       0.001       0.002       0.002       0.002       0.002

  Specific indirect 4
    PRGDM
    PAYER
    FEDUC
    OTHF            -0.004      -0.001       0.000       0.000       0.000       0.000       0.000

  Specific indirect 5
    PRGDM
    PAYER
    FAGE
    OTHF            -0.001       0.000       0.000       0.000       0.000       0.000       0.000

  Specific indirect 6
    PRGDM
    MEDUC
    CIG0
    OTHF            -0.002      -0.001      -0.001       0.000       0.001       0.001       0.001

  Specific indirect 7
    PRGDM
    MAGE
    CIG0
    OTHF             0.001       0.001       0.001       0.002       0.002       0.002       0.003

  Specific indirect 8
    PRGDM
    BMI
    CIG0
    OTHF            -0.008      -0.007      -0.006      -0.004      -0.003      -0.003      -0.003

  Specific indirect 9
    PRGDM
    PAYER
    FEDUC
    FAGE
    OTHF            -0.001       0.000       0.000       0.000       0.000       0.000       0.000

  Specific indirect 10
    PRGDM
    WIC
    MEDUC
    CIG0
    OTHF             0.000       0.000       0.000       0.000       0.000       0.000       0.000

  Specific indirect 11
    PRGDM
    WIC
    MAGE
    CIG0
    OTHF             0.000       0.000       0.000       0.000       0.000       0.000       0.000

  Specific indirect 12
    PRGDM
    BMI
    MEDUC
    CIG0
    OTHF             0.001       0.001       0.001       0.002       0.002       0.003       0.004

  Specific indirect 13
    PRGDM
    BMI
    MAGE
    CIG0
    OTHF             0.000       0.000       0.000       0.001       0.001       0.001       0.001

  Direct
    PRGDM
    OTHF             0.013       0.015       0.017       0.022       0.028       0.029       0.032


Effects from SOCDEP to PRGDM

  Total             -0.014      -0.010      -0.007       0.005       0.014       0.021       0.129
  Total indirect    -0.189      -0.142      -0.124      -0.003       0.150       0.183       0.239

  Specific indirect 1
    PRGDM
    PAYER
    SOCDEP          -0.011      -0.008      -0.006       0.002       0.010       0.012       0.020

  Specific indirect 2
    PRGDM
    MEDUC
    SOCDEP          -0.085      -0.055      -0.047       0.015       0.092       0.112       0.158

  Specific indirect 3
    PRGDM
    CIG0
    SOCDEP          -0.023      -0.001       0.008       0.037       0.069       0.073       0.086

  Specific indirect 4
    PRGDM
    WIC
    SOCDEP          -0.064      -0.049      -0.045       0.007       0.071       0.089       0.113

  Specific indirect 5
    PRGDM
    FAGE
    SOCDEP          -0.016      -0.014      -0.014      -0.011      -0.007      -0.007      -0.005

  Specific indirect 6
    PRGDM
    MAGE
    SOCDEP          -0.151      -0.143      -0.141      -0.125      -0.107      -0.102      -0.082

  Specific indirect 7
    PRGDM
    MHT
    SOCDEP           0.008       0.010       0.011       0.012       0.012       0.013       0.013

  Specific indirect 8
    PRGDM
    BMI
    SOCDEP           0.185       0.212       0.218       0.253       0.294       0.305       0.380

  Specific indirect 9
    PRGDM
    PAYER
    FEDUC
    SOCDEP          -0.003      -0.002      -0.002       0.000       0.002       0.005       0.024

  Specific indirect 10
    PRGDM
    PAYER
    FAGE
    SOCDEP          -0.001      -0.001      -0.001       0.000       0.001       0.001       0.005

  Specific indirect 11
    PRGDM
    MEDUC
    CIG0
    SOCDEP          -0.045      -0.015      -0.013      -0.002       0.006       0.008       0.014

  Specific indirect 12
    PRGDM
    WIC
    MEDUC
    SOCDEP          -0.043      -0.035      -0.027      -0.003       0.018       0.019       0.026

  Specific indirect 13
    PRGDM
    WIC
    MAGE
    SOCDEP          -0.003      -0.002      -0.001       0.000       0.001       0.001       0.003

  Specific indirect 14
    PRGDM
    MAGE
    CIG0
    SOCDEP           0.011       0.014       0.015       0.018       0.021       0.021       0.031

  Specific indirect 15
    PRGDM
    BMI
    MEDUC
    SOCDEP          -0.243      -0.166      -0.159      -0.137      -0.118      -0.115      -0.101

  Specific indirect 16
    PRGDM
    BMI
    CIG0
    SOCDEP          -0.171      -0.057      -0.055      -0.047      -0.039      -0.038      -0.032

  Specific indirect 17
    PRGDM
    BMI
    MAGE
    SOCDEP          -0.066      -0.060      -0.059      -0.050      -0.042      -0.039      -0.031

  Specific indirect 18
    PRGDM
    PAYER
    FEDUC
    FAGE
    SOCDEP           0.000       0.000       0.000       0.000       0.000       0.000       0.004

  Specific indirect 19
    PRGDM
    WIC
    MEDUC
    CIG0
    SOCDEP          -0.004      -0.003      -0.002       0.000       0.004       0.005       0.006

  Specific indirect 20
    PRGDM
    WIC
    MAGE
    CIG0
    SOCDEP           0.000       0.000       0.000       0.000       0.000       0.000       0.000

  Specific indirect 21
    PRGDM
    BMI
    MEDUC
    CIG0
    SOCDEP           0.013       0.015       0.016       0.019       0.023       0.024       0.079

  Specific indirect 22
    PRGDM
    BMI
    MAGE
    CIG0
    SOCDEP           0.004       0.005       0.006       0.007       0.008       0.009       0.012

  Direct
    PRGDM
    SOCDEP          -0.238      -0.181      -0.148       0.011       0.134       0.153       0.183


Effects from CIG0 to PRGDM

  Total             -0.075      -0.012       0.023       0.055       0.092       0.098       0.100
  Total indirect    -0.126      -0.035      -0.028      -0.006       0.012       0.016       0.027

  Specific indirect 1
    PRGDM
    MEDUC
    CIG0            -0.079      -0.026      -0.022      -0.004       0.011       0.014       0.026

  Specific indirect 2
    PRGDM
    MAGE
    CIG0             0.021       0.023       0.024       0.030       0.035       0.037       0.049

  Specific indirect 3
    PRGDM
    BMI
    CIG0            -0.234      -0.115      -0.094      -0.076      -0.062      -0.060      -0.054

  Specific indirect 4
    PRGDM
    WIC
    MEDUC
    CIG0            -0.007      -0.005      -0.004       0.001       0.006       0.008       0.010

  Specific indirect 5
    PRGDM
    WIC
    MAGE
    CIG0            -0.001       0.000       0.000       0.000       0.000       0.000       0.001

  Specific indirect 6
    PRGDM
    BMI
    MEDUC
    CIG0             0.022       0.023       0.024       0.031       0.040       0.050       0.114

  Specific indirect 7
    PRGDM
    BMI
    MAGE
    CIG0             0.009       0.010       0.010       0.012       0.014       0.014       0.019

  Direct
    PRGDM
    CIG0            -0.038       0.003       0.017       0.060       0.114       0.120       0.138


Effects from MAGE to PRGDM

  Total              0.172       0.212       0.216       0.230       0.243       0.246       0.252
  Total indirect     0.044       0.053       0.055       0.065       0.077       0.080       0.088

  Specific indirect 1
    PRGDM
    WIC
    MAGE            -0.004      -0.002      -0.001       0.000       0.002       0.002       0.003

  Specific indirect 2
    PRGDM
    BMI
    MAGE             0.044       0.055       0.056       0.065       0.076       0.078       0.084

  Direct
    PRGDM
    MAGE             0.120       0.137       0.142       0.165       0.185       0.187       0.195


Effects from FAGE to PRGDM

  Total              0.000       0.012       0.014       0.020       0.027       0.029       0.032
  Total indirect    -0.023      -0.004      -0.002       0.000       0.001       0.002       0.002

  Specific indirect 1
    PRGDM
    PAYER
    FAGE            -0.012      -0.003      -0.002       0.000       0.001       0.001       0.002

  Specific indirect 2
    PRGDM
    PAYER
    FEDUC
    FAGE            -0.010       0.000       0.000       0.000       0.000       0.000       0.000

  Direct
    PRGDM
    FAGE             0.010       0.013       0.015       0.021       0.027       0.028       0.031


Effects from MEDUC to PRGDM

  Total              0.059       0.085       0.094       0.127       0.156       0.160       0.179
  Total indirect     0.083       0.100       0.104       0.143       0.189       0.201       0.219

  Specific indirect 1
    PRGDM
    WIC
    MEDUC           -0.026      -0.019      -0.018       0.003       0.028       0.036       0.044

  Specific indirect 2
    PRGDM
    BMI
    MEDUC            0.106       0.117       0.121       0.139       0.162       0.168       0.203

  Direct
    PRGDM
    MEDUC           -0.154      -0.114      -0.094      -0.015       0.047       0.054       0.077


Effects from FEDUC to PRGDM

  Total             -0.041      -0.008      -0.003      -0.001       0.002       0.003       0.004
  Total indirect    -0.041      -0.008      -0.003      -0.001       0.002       0.003       0.004

  Specific indirect 1
    PRGDM
    PAYER
    FEDUC           -0.041      -0.008      -0.003      -0.001       0.002       0.003       0.004


Effects from MHT to PRGDM

  Total             -0.082      -0.079      -0.078      -0.073      -0.069      -0.068      -0.066
  Total indirect     0.000       0.000       0.000       0.000       0.000       0.000       0.000

  Direct
    PRGDM
    MHT             -0.082      -0.079      -0.078      -0.073      -0.069      -0.068      -0.066


Effects from BMI to PRGDM

  Total              0.161       0.170       0.172       0.196       0.225       0.232       0.245
  Total indirect     0.000       0.000       0.000       0.000       0.000       0.000       0.000

  Direct
    PRGDM
    BMI              0.161       0.170       0.172       0.196       0.225       0.232       0.245


Effects from PAYER to PRGDM

  Total             -0.072      -0.035      -0.020      -0.004       0.014       0.018       0.020
  Total indirect     0.000       0.000       0.000       0.000       0.000       0.000       0.000

  Direct
    PRGDM
    PAYER           -0.072      -0.035      -0.020      -0.004       0.014       0.018       0.020


Effects from WIC to PRGDM

  Total             -0.057      -0.043      -0.040       0.007       0.060       0.076       0.095
  Total indirect     0.000       0.000       0.000       0.000       0.000       0.000       0.000

  Direct
    PRGDM
    WIC             -0.057      -0.043      -0.040       0.007       0.060       0.076       0.095


Effects from PRECAREM to PRGDM

  Total              0.000       0.000       0.000       0.000       0.000       0.000       0.000
  Total indirect     0.000       0.000       0.000       0.000       0.000       0.000       0.000


Effects from AFRAMM to BWT

  Total             -0.096      -0.093      -0.092      -0.089      -0.086      -0.085      -0.083
  Total indirect    -0.015      -0.008      -0.008      -0.001       0.009       0.014       0.018

  Specific indirect 1
    BWT
    MEDUC
    AFRAMM          -0.004      -0.003      -0.003      -0.001       0.001       0.002       0.010

  Specific indirect 2
    BWT
    CIG0
    AFRAMM           0.004       0.005       0.005       0.009       0.015       0.018       0.024

  Specific indirect 3
    BWT
    WIC
    AFRAMM          -0.011      -0.009      -0.008      -0.005      -0.001      -0.001       0.000

  Specific indirect 4
    BWT
    PRGBP
    AFRAMM          -0.022      -0.021      -0.021      -0.015      -0.002       0.011       0.020

  Specific indirect 5
    BWT
    PRGDM
    AFRAMM           0.000       0.000       0.000       0.000       0.000       0.000       0.001

  Specific indirect 6
    BWT
    MAGE
    AFRAMM          -0.001      -0.001      -0.001       0.000       0.000       0.001       0.001

  Specific indirect 7
    BWT
    MHT
    AFRAMM          -0.007      -0.005      -0.004      -0.004      -0.003      -0.003      -0.003

  Specific indirect 8
    BWT
    BMI
    AFRAMM          -0.017      -0.005       0.000       0.006       0.008       0.008       0.008

  Specific indirect 9
    BWT
    MEDUC
    CIG0
    AFRAMM          -0.012      -0.004      -0.003      -0.001       0.000       0.000       0.000

  Specific indirect 10
    BWT
    WIC
    MEDUC
    AFRAMM          -0.001       0.000       0.000       0.000       0.001       0.001       0.001

  Specific indirect 11
    BWT
    WIC
    MAGE
    AFRAMM           0.000       0.000       0.000       0.000       0.000       0.000       0.000

  Specific indirect 12
    BWT
    PRGBP
    MEDUC
    AFRAMM          -0.025      -0.006      -0.002       0.003       0.005       0.005       0.005

  Specific indirect 13
    BWT
    PRGBP
    CIG0
    AFRAMM          -0.051      -0.034      -0.019      -0.006      -0.003      -0.003      -0.003

  Specific indirect 14
    BWT
    PRGBP
    WIC
    AFRAMM           0.008       0.008       0.009       0.012       0.015       0.017       0.019

  Specific indirect 15
    BWT
    PRGBP
    MAGE
    AFRAMM           0.000       0.001       0.001       0.002       0.002       0.002       0.002

  Specific indirect 16
    BWT
    PRGBP
    MHT
    AFRAMM           0.000       0.000       0.000       0.000       0.000       0.000       0.000

  Specific indirect 17
    BWT
    PRGBP
    BMI
    AFRAMM          -0.011      -0.003       0.000       0.001       0.002       0.002       0.002

  Specific indirect 18
    BWT
    PRGDM
    MEDUC
    AFRAMM           0.000       0.000       0.000       0.000       0.000       0.000       0.000

  Specific indirect 19
    BWT
    PRGDM
    CIG0
    AFRAMM           0.000       0.000       0.000       0.000       0.000       0.000       0.000

  Specific indirect 20
    BWT
    PRGDM
    WIC
    AFRAMM           0.000       0.000       0.000       0.000       0.000       0.000       0.000

  Specific indirect 21
    BWT
    PRGDM
    MAGE
    AFRAMM           0.000       0.000       0.000       0.000       0.000       0.000       0.000

  Specific indirect 22
    BWT
    PRGDM
    MHT
    AFRAMM           0.000       0.000       0.000       0.000       0.000       0.000       0.000

  Specific indirect 23
    BWT
    PRGDM
    BMI
    AFRAMM           0.000       0.000       0.000       0.000       0.000       0.000       0.001

  Specific indirect 24
    BWT
    MAGE
    CIG0
    AFRAMM          -0.001       0.000       0.000       0.000       0.000       0.001       0.002

  Specific indirect 25
    BWT
    BMI
    MEDUC
    AFRAMM          -0.003      -0.003      -0.003      -0.002       0.001       0.002       0.008

  Specific indirect 26
    BWT
    BMI
    CIG0
    AFRAMM           0.002       0.002       0.002       0.003       0.006       0.010       0.021

  Specific indirect 27
    BWT
    BMI
    MAGE
    AFRAMM          -0.002      -0.002      -0.002      -0.001      -0.001      -0.001       0.000

  Specific indirect 28
    BWT
    PRECAREM
    MEDUC
    AFRAMM           0.000       0.000       0.000       0.000       0.000       0.000       0.000

  Specific indirect 29
    BWT
    PRECAREM
    CIG0
    AFRAMM           0.000       0.000       0.000       0.000       0.000       0.000       0.000

  Specific indirect 30
    BWT
    PRECAREM
    WIC
    AFRAMM           0.000       0.000       0.000       0.000       0.000       0.000       0.000

  Specific indirect 31
    BWT
    PRECAREM
    MAGE
    AFRAMM           0.000       0.000       0.000       0.000       0.000       0.000       0.000

  Specific indirect 32
    BWT
    PRECAREM
    BMI
    AFRAMM           0.000       0.000       0.000       0.000       0.000       0.000       0.000

  Specific indirect 33
    BWT
    WIC
    MEDUC
    CIG0
    AFRAMM           0.000       0.000       0.000       0.000       0.001       0.001       0.002

  Specific indirect 34
    BWT
    WIC
    MAGE
    CIG0
    AFRAMM           0.000       0.000       0.000       0.000       0.000       0.000       0.000

  Specific indirect 35
    BWT
    PRGBP
    MEDUC
    CIG0
    AFRAMM           0.001       0.001       0.001       0.002       0.007       0.014       0.031

  Specific indirect 36
    BWT
    PRGBP
    WIC
    MEDUC
    AFRAMM          -0.002      -0.002      -0.002      -0.001       0.001       0.002       0.004

  Specific indirect 37
    BWT
    PRGBP
    WIC
    MAGE
    AFRAMM           0.000       0.000       0.000       0.000       0.000       0.000       0.000

  Specific indirect 38
    BWT
    PRGBP
    MAGE
    CIG0
    AFRAMM           0.000       0.000       0.000       0.001       0.001       0.002       0.003

  Specific indirect 39
    BWT
    PRGBP
    BMI
    MEDUC
    AFRAMM          -0.001      -0.001      -0.001       0.000       0.000       0.001       0.005

  Specific indirect 40
    BWT
    PRGBP
    BMI
    CIG0
    AFRAMM           0.000       0.000       0.000       0.001       0.002       0.006       0.013

  Specific indirect 41
    BWT
    PRGBP
    BMI
    MAGE
    AFRAMM          -0.001       0.000       0.000       0.000       0.000       0.000       0.000

  Specific indirect 42
    BWT
    PRGDM
    MEDUC
    CIG0
    AFRAMM           0.000       0.000       0.000       0.000       0.000       0.000       0.000

  Specific indirect 43
    BWT
    PRGDM
    WIC
    MEDUC
    AFRAMM           0.000       0.000       0.000       0.000       0.000       0.000       0.000

  Specific indirect 44
    BWT
    PRGDM
    WIC
    MAGE
    AFRAMM           0.000       0.000       0.000       0.000       0.000       0.000       0.000

  Specific indirect 45
    BWT
    PRGDM
    MAGE
    CIG0
    AFRAMM           0.000       0.000       0.000       0.000       0.000       0.000       0.000

  Specific indirect 46
    BWT
    PRGDM
    BMI
    MEDUC
    AFRAMM          -0.001       0.000       0.000       0.000       0.000       0.000       0.000

  Specific indirect 47
    BWT
    PRGDM
    BMI
    CIG0
    AFRAMM          -0.001       0.000       0.000       0.000       0.000       0.000       0.000

  Specific indirect 48
    BWT
    PRGDM
    BMI
    MAGE
    AFRAMM           0.000       0.000       0.000       0.000       0.000       0.000       0.000

  Specific indirect 49
    BWT
    BMI
    MEDUC
    CIG0
    AFRAMM          -0.010      -0.005      -0.003      -0.001      -0.001      -0.001      -0.001

  Specific indirect 50
    BWT
    BMI
    MAGE
    CIG0
    AFRAMM          -0.002      -0.001      -0.001       0.000       0.000       0.000       0.000

  Specific indirect 51
    BWT
    PRECAREM
    MEDUC
    CIG0
    AFRAMM           0.000       0.000       0.000       0.000       0.000       0.000       0.000

  Specific indirect 52
    BWT
    PRECAREM
    WIC
    MEDUC
    AFRAMM           0.000       0.000       0.000       0.000       0.000       0.000       0.000

  Specific indirect 53
    BWT
    PRECAREM
    WIC
    MAGE
    AFRAMM           0.000       0.000       0.000       0.000       0.000       0.000       0.000

  Specific indirect 54
    BWT
    PRECAREM
    MAGE
    CIG0
    AFRAMM           0.000       0.000       0.000       0.000       0.000       0.000       0.000

  Specific indirect 55
    BWT
    PRECAREM
    BMI
    MEDUC
    AFRAMM           0.000       0.000       0.000       0.000       0.000       0.000       0.000

  Specific indirect 56
    BWT
    PRECAREM
    BMI
    CIG0
    AFRAMM           0.000       0.000       0.000       0.000       0.000       0.000       0.000

  Specific indirect 57
    BWT
    PRECAREM
    BMI
    MAGE
    AFRAMM           0.000       0.000       0.000       0.000       0.000       0.000       0.000

  Specific indirect 58
    BWT
    PRGBP
    WIC
    MEDUC
    CIG0
    AFRAMM          -0.004      -0.003      -0.002      -0.001      -0.001      -0.001       0.000

  Specific indirect 59
    BWT
    PRGBP
    WIC
    MAGE
    CIG0
    AFRAMM          -0.001       0.000       0.000       0.000       0.000       0.000       0.000

  Specific indirect 60
    BWT
    PRGBP
    BMI
    MEDUC
    CIG0
    AFRAMM          -0.007      -0.003      -0.001       0.000       0.000       0.000       0.000

  Specific indirect 61
    BWT
    PRGBP
    BMI
    MAGE
    CIG0
    AFRAMM          -0.001      -0.001       0.000       0.000       0.000       0.000       0.000

  Specific indirect 62
    BWT
    PRGDM
    WIC
    MEDUC
    CIG0
    AFRAMM           0.000       0.000       0.000       0.000       0.000       0.000       0.000

  Specific indirect 63
    BWT
    PRGDM
    WIC
    MAGE
    CIG0
    AFRAMM           0.000       0.000       0.000       0.000       0.000       0.000       0.000

  Specific indirect 64
    BWT
    PRGDM
    BMI
    MEDUC
    CIG0
    AFRAMM           0.000       0.000       0.000       0.000       0.000       0.000       0.001

  Specific indirect 65
    BWT
    PRGDM
    BMI
    MAGE
    CIG0
    AFRAMM           0.000       0.000       0.000       0.000       0.000       0.000       0.000

  Specific indirect 66
    BWT
    PRECAREM
    WIC
    MEDUC
    CIG0
    AFRAMM           0.000       0.000       0.000       0.000       0.000       0.000       0.000

  Specific indirect 67
    BWT
    PRECAREM
    WIC
    MAGE
    CIG0
    AFRAMM           0.000       0.000       0.000       0.000       0.000       0.000       0.000

  Specific indirect 68
    BWT
    PRECAREM
    BMI
    MEDUC
    CIG0
    AFRAMM           0.000       0.000       0.000       0.000       0.000       0.000       0.000

  Specific indirect 69
    BWT
    PRECAREM
    BMI
    MAGE
    CIG0
    AFRAMM           0.000       0.000       0.000       0.000       0.000       0.000       0.000

  Direct
    BWT
    AFRAMM          -0.107      -0.102      -0.097      -0.088      -0.080      -0.080      -0.078


Effects from MHISP to BWT

  Total             -0.025      -0.022      -0.021      -0.018      -0.016      -0.015      -0.014
  Total indirect    -0.041      -0.034      -0.034      -0.025      -0.007       0.004       0.013

  Specific indirect 1
    BWT
    MEDUC
    MHISP           -0.012      -0.010      -0.009      -0.005       0.000       0.001       0.012

  Specific indirect 2
    BWT
    CIG0
    MHISP            0.008       0.009       0.009       0.015       0.027       0.033       0.043

  Specific indirect 3
    BWT
    WIC
    MHISP           -0.014      -0.012      -0.011      -0.006      -0.002      -0.001       0.001

  Specific indirect 4
    BWT
    PRGBP
    MHISP           -0.013      -0.013      -0.013      -0.006       0.019       0.042       0.053

  Specific indirect 5
    BWT
    PRGDM
    MHISP            0.000       0.000       0.000       0.000       0.000       0.000       0.000

  Specific indirect 6
    BWT
    MAGE
    MHISP           -0.001      -0.001       0.000       0.000       0.000       0.000       0.001

  Specific indirect 7
    BWT
    MHT
    MHISP           -0.046      -0.043      -0.042      -0.042      -0.041      -0.041      -0.040

  Specific indirect 8
    BWT
    BMI
    MHISP           -0.029      -0.011      -0.004       0.006       0.008       0.008       0.008

  Specific indirect 9
    BWT
    MEDUC
    CIG0
    MHISP           -0.021      -0.007      -0.005      -0.002       0.000       0.000       0.001

  Specific indirect 10
    BWT
    WIC
    MEDUC
    MHISP           -0.002       0.000       0.000       0.001       0.003       0.003       0.004

  Specific indirect 11
    BWT
    WIC
    MAGE
    MHISP            0.000       0.000       0.000       0.000       0.000       0.000       0.000

  Specific indirect 12
    BWT
    PRGBP
    MEDUC
    MHISP           -0.030      -0.002       0.004       0.010       0.015       0.016       0.016

  Specific indirect 13
    BWT
    PRGBP
    CIG0
    MHISP           -0.090      -0.062      -0.035      -0.010      -0.005      -0.005      -0.005

  Specific indirect 14
    BWT
    PRGBP
    WIC
    MHISP            0.011       0.011       0.011       0.015       0.019       0.024       0.029

  Specific indirect 15
    BWT
    PRGBP
    MAGE
    MHISP           -0.002      -0.001       0.000       0.001       0.001       0.001       0.001

  Specific indirect 16
    BWT
    PRGBP
    MHT
    MHISP            0.001       0.001       0.001       0.001       0.002       0.002       0.003

  Specific indirect 17
    BWT
    PRGBP
    BMI
    MHISP           -0.018      -0.006      -0.002       0.001       0.002       0.002       0.002

  Specific indirect 18
    BWT
    PRGDM
    MEDUC
    MHISP            0.000       0.000       0.000       0.000       0.000       0.000       0.000

  Specific indirect 19
    BWT
    PRGDM
    CIG0
    MHISP            0.000       0.000       0.000       0.000       0.000       0.000       0.001

  Specific indirect 20
    BWT
    PRGDM
    WIC
    MHISP            0.000       0.000       0.000       0.000       0.000       0.000       0.000

  Specific indirect 21
    BWT
    PRGDM
    MAGE
    MHISP            0.000       0.000       0.000       0.000       0.000       0.000       0.000

  Specific indirect 22
    BWT
    PRGDM
    MHT
    MHISP           -0.001       0.000       0.000       0.000       0.000       0.000       0.000

  Specific indirect 23
    BWT
    PRGDM
    BMI
    MHISP            0.000       0.000       0.000       0.000       0.000       0.000       0.002

  Specific indirect 24
    BWT
    MAGE
    CIG0
    MHISP           -0.001      -0.001      -0.001       0.000       0.000       0.001       0.004

  Specific indirect 25
    BWT
    BMI
    MEDUC
    MHISP           -0.008      -0.007      -0.007      -0.005      -0.001       0.001       0.010

  Specific indirect 26
    BWT
    BMI
    CIG0
    MHISP            0.003       0.004       0.004       0.005       0.011       0.020       0.037

  Specific indirect 27
    BWT
    BMI
    MAGE
    MHISP           -0.001      -0.001      -0.001      -0.001       0.000       0.001       0.001

  Specific indirect 28
    BWT
    PRECAREM
    MEDUC
    MHISP            0.000       0.000       0.000       0.000       0.000       0.000       0.000

  Specific indirect 29
    BWT
    PRECAREM
    CIG0
    MHISP            0.000       0.000       0.000       0.000       0.000       0.000       0.000

  Specific indirect 30
    BWT
    PRECAREM
    WIC
    MHISP            0.000       0.000       0.000       0.000       0.000       0.000       0.000

  Specific indirect 31
    BWT
    PRECAREM
    MAGE
    MHISP            0.000       0.000       0.000       0.000       0.000       0.000       0.000

  Specific indirect 32
    BWT
    PRECAREM
    BMI
    MHISP            0.000       0.000       0.000       0.000       0.000       0.000       0.000

  Specific indirect 33
    BWT
    WIC
    MEDUC
    CIG0
    MHISP            0.000       0.000       0.000       0.001       0.001       0.002       0.003

  Specific indirect 34
    BWT
    WIC
    MAGE
    CIG0
    MHISP            0.000       0.000       0.000       0.000       0.000       0.000       0.000

  Specific indirect 35
    BWT
    PRGBP
    MEDUC
    CIG0
    MHISP            0.002       0.002       0.002       0.004       0.013       0.025       0.055

  Specific indirect 36
    BWT
    PRGBP
    WIC
    MEDUC
    MHISP           -0.005      -0.005      -0.005      -0.004      -0.001       0.001       0.004

  Specific indirect 37
    BWT
    PRGBP
    WIC
    MAGE
    MHISP            0.000       0.000       0.000       0.000       0.000       0.000       0.001

  Specific indirect 38
    BWT
    PRGBP
    MAGE
    CIG0
    MHISP            0.001       0.001       0.001       0.001       0.002       0.004       0.006

  Specific indirect 39
    BWT
    PRGBP
    BMI
    MEDUC
    MHISP           -0.002      -0.002      -0.002      -0.001       0.000       0.000       0.006

  Specific indirect 40
    BWT
    PRGBP
    BMI
    CIG0
    MHISP            0.000       0.000       0.000       0.001       0.004       0.011       0.023

  Specific indirect 41
    BWT
    PRGBP
    BMI
    MAGE
    MHISP            0.000       0.000       0.000       0.000       0.000       0.000       0.001

  Specific indirect 42
    BWT
    PRGDM
    MEDUC
    CIG0
    MHISP           -0.001       0.000       0.000       0.000       0.000       0.000       0.000

  Specific indirect 43
    BWT
    PRGDM
    WIC
    MEDUC
    MHISP            0.000       0.000       0.000       0.000       0.000       0.000       0.000

  Specific indirect 44
    BWT
    PRGDM
    WIC
    MAGE
    MHISP            0.000       0.000       0.000       0.000       0.000       0.000       0.000

  Specific indirect 45
    BWT
    PRGDM
    MAGE
    CIG0
    MHISP            0.000       0.000       0.000       0.000       0.000       0.000       0.000

  Specific indirect 46
    BWT
    PRGDM
    BMI
    MEDUC
    MHISP           -0.001       0.000       0.000       0.000       0.000       0.000       0.000

  Specific indirect 47
    BWT
    PRGDM
    BMI
    CIG0
    MHISP           -0.002       0.000       0.000       0.000       0.000       0.000       0.000

  Specific indirect 48
    BWT
    PRGDM
    BMI
    MAGE
    MHISP            0.000       0.000       0.000       0.000       0.000       0.000       0.000

  Specific indirect 49
    BWT
    BMI
    MEDUC
    CIG0
    MHISP           -0.018      -0.009      -0.005      -0.002      -0.002      -0.001      -0.001

  Specific indirect 50
    BWT
    BMI
    MAGE
    CIG0
    MHISP           -0.003      -0.002      -0.002      -0.001      -0.001      -0.001      -0.001

  Specific indirect 51
    BWT
    PRECAREM
    MEDUC
    CIG0
    MHISP            0.000       0.000       0.000       0.000       0.000       0.000       0.000

  Specific indirect 52
    BWT
    PRECAREM
    WIC
    MEDUC
    MHISP            0.000       0.000       0.000       0.000       0.000       0.000       0.000

  Specific indirect 53
    BWT
    PRECAREM
    WIC
    MAGE
    MHISP            0.000       0.000       0.000       0.000       0.000       0.000       0.000

  Specific indirect 54
    BWT
    PRECAREM
    MAGE
    CIG0
    MHISP            0.000       0.000       0.000       0.000       0.000       0.000       0.000

  Specific indirect 55
    BWT
    PRECAREM
    BMI
    MEDUC
    MHISP            0.000       0.000       0.000       0.000       0.000       0.000       0.000

  Specific indirect 56
    BWT
    PRECAREM
    BMI
    CIG0
    MHISP            0.000       0.000       0.000       0.000       0.000       0.000       0.000

  Specific indirect 57
    BWT
    PRECAREM
    BMI
    MAGE
    MHISP            0.000       0.000       0.000       0.000       0.000       0.000       0.000

  Specific indirect 58
    BWT
    PRGBP
    WIC
    MEDUC
    CIG0
    MHISP           -0.008      -0.006      -0.004      -0.001      -0.001      -0.001      -0.001

  Specific indirect 59
    BWT
    PRGBP
    WIC
    MAGE
    CIG0
    MHISP           -0.001      -0.001       0.000       0.000       0.000       0.000       0.000

  Specific indirect 60
    BWT
    PRGBP
    BMI
    MEDUC
    CIG0
    MHISP           -0.012      -0.005      -0.002       0.000       0.000       0.000       0.000

  Specific indirect 61
    BWT
    PRGBP
    BMI
    MAGE
    CIG0
    MHISP           -0.002      -0.001      -0.001       0.000       0.000       0.000       0.000

  Specific indirect 62
    BWT
    PRGDM
    WIC
    MEDUC
    CIG0
    MHISP            0.000       0.000       0.000       0.000       0.000       0.000       0.000

  Specific indirect 63
    BWT
    PRGDM
    WIC
    MAGE
    CIG0
    MHISP            0.000       0.000       0.000       0.000       0.000       0.000       0.000

  Specific indirect 64
    BWT
    PRGDM
    BMI
    MEDUC
    CIG0
    MHISP            0.000       0.000       0.000       0.000       0.000       0.000       0.001

  Specific indirect 65
    BWT
    PRGDM
    BMI
    MAGE
    CIG0
    MHISP            0.000       0.000       0.000       0.000       0.000       0.000       0.000

  Specific indirect 66
    BWT
    PRECAREM
    WIC
    MEDUC
    CIG0
    MHISP            0.000       0.000       0.000       0.000       0.000       0.000       0.000

  Specific indirect 67
    BWT
    PRECAREM
    WIC
    MAGE
    CIG0
    MHISP            0.000       0.000       0.000       0.000       0.000       0.000       0.000

  Specific indirect 68
    BWT
    PRECAREM
    BMI
    MEDUC
    CIG0
    MHISP            0.000       0.000       0.000       0.000       0.000       0.000       0.000

  Specific indirect 69
    BWT
    PRECAREM
    BMI
    MAGE
    CIG0
    MHISP            0.000       0.000       0.000       0.000       0.000       0.000       0.000

  Direct
    BWT
    MHISP           -0.031      -0.021      -0.009       0.007       0.017       0.016       0.019


Effects from OTHM to BWT

  Total             -0.063      -0.062      -0.061      -0.058      -0.055      -0.055      -0.054
  Total indirect    -0.030      -0.024      -0.023      -0.007       0.009       0.014       0.022

  Specific indirect 1
    BWT
    MEDUC
    OTHM            -0.001       0.001       0.002       0.008       0.015       0.017       0.023

  Specific indirect 2
    BWT
    CIG0
    OTHM             0.008       0.019       0.021       0.030       0.039       0.043       0.046

  Specific indirect 3
    BWT
    WIC
    OTHM            -0.001       0.000       0.000       0.002       0.003       0.004       0.004

  Specific indirect 4
    BWT
    PRGBP
    OTHM             0.029       0.029       0.029       0.046       0.071       0.090       0.106

  Specific indirect 5
    BWT
    PRGDM
    OTHM            -0.004      -0.002      -0.002      -0.001      -0.001      -0.001       0.000

  Specific indirect 6
    BWT
    MAGE
    OTHM            -0.005      -0.002      -0.001       0.000       0.003       0.003       0.003

  Specific indirect 7
    BWT
    MHT
    OTHM            -0.039      -0.038      -0.038      -0.038      -0.037      -0.037      -0.037

  Specific indirect 8
    BWT
    BMI
    OTHM            -0.048      -0.038      -0.036      -0.031      -0.025      -0.023      -0.021

  Specific indirect 9
    BWT
    MEDUC
    CIG0
    OTHM            -0.013      -0.008      -0.007      -0.004      -0.001       0.000       0.000

  Specific indirect 10
    BWT
    WIC
    MEDUC
    OTHM            -0.006      -0.005      -0.004      -0.002      -0.001       0.000       0.000

  Specific indirect 11
    BWT
    WIC
    MAGE
    OTHM            -0.001       0.000       0.000       0.000       0.000       0.000       0.000

  Specific indirect 12
    BWT
    PRGBP
    MEDUC
    OTHM            -0.056      -0.036      -0.027      -0.018      -0.011      -0.011      -0.010

  Specific indirect 13
    BWT
    PRGBP
    CIG0
    OTHM            -0.058      -0.049      -0.038      -0.022      -0.012      -0.012      -0.011

  Specific indirect 14
    BWT
    PRGBP
    WIC
    OTHM            -0.007      -0.006      -0.006      -0.004      -0.003       0.000       0.003

  Specific indirect 15
    BWT
    PRGBP
    MAGE
    OTHM            -0.007      -0.007      -0.007      -0.005      -0.004      -0.003      -0.003

  Specific indirect 16
    BWT
    PRGBP
    MHT
    OTHM             0.001       0.001       0.001       0.001       0.002       0.002       0.002

  Specific indirect 17
    BWT
    PRGBP
    BMI
    OTHM            -0.031      -0.021      -0.014      -0.006       0.000       0.000       0.000

  Specific indirect 18
    BWT
    PRGDM
    MEDUC
    OTHM             0.000       0.000       0.000       0.000       0.000       0.000       0.001

  Specific indirect 19
    BWT
    PRGDM
    CIG0
    OTHM             0.000       0.000       0.000       0.000       0.000       0.000       0.000

  Specific indirect 20
    BWT
    PRGDM
    WIC
    OTHM             0.000       0.000       0.000       0.000       0.000       0.000       0.000

  Specific indirect 21
    BWT
    PRGDM
    MAGE
    OTHM            -0.001       0.000       0.000       0.000       0.000       0.000       0.000

  Specific indirect 22
    BWT
    PRGDM
    MHT
    OTHM            -0.001       0.000       0.000       0.000       0.000       0.000       0.000

  Specific indirect 23
    BWT
    PRGDM
    BMI
    OTHM             0.000       0.000       0.000       0.001       0.001       0.001       0.003

  Specific indirect 24
    BWT
    MAGE
    CIG0
    OTHM            -0.002      -0.001      -0.001       0.000       0.001       0.001       0.002

  Specific indirect 25
    BWT
    BMI
    MEDUC
    OTHM             0.006       0.007       0.007       0.009       0.011       0.013       0.020

  Specific indirect 26
    BWT
    BMI
    CIG0
    OTHM             0.008       0.008       0.008       0.011       0.013       0.015       0.022

  Specific indirect 27
    BWT
    BMI
    MAGE
    OTHM             0.003       0.003       0.003       0.004       0.004       0.005       0.005

  Specific indirect 28
    BWT
    PRECAREM
    MEDUC
    OTHM             0.000       0.000       0.000       0.000       0.000       0.000       0.000

  Specific indirect 29
    BWT
    PRECAREM
    CIG0
    OTHM             0.000       0.000       0.000       0.000       0.000       0.000       0.000

  Specific indirect 30
    BWT
    PRECAREM
    WIC
    OTHM             0.000       0.000       0.000       0.000       0.000       0.000       0.000

  Specific indirect 31
    BWT
    PRECAREM
    MAGE
    OTHM             0.000       0.000       0.000       0.000       0.000       0.000       0.000

  Specific indirect 32
    BWT
    PRECAREM
    BMI
    OTHM             0.000       0.000       0.000       0.000       0.000       0.000       0.000

  Specific indirect 33
    BWT
    WIC
    MEDUC
    CIG0
    OTHM             0.000       0.000       0.000       0.001       0.002       0.002       0.003

  Specific indirect 34
    BWT
    WIC
    MAGE
    CIG0
    OTHM             0.000       0.000       0.000       0.000       0.000       0.000       0.000

  Specific indirect 35
    BWT
    PRGBP
    MEDUC
    CIG0
    OTHM             0.005       0.005       0.005       0.009       0.014       0.020       0.033

  Specific indirect 36
    BWT
    PRGBP
    WIC
    MEDUC
    OTHM             0.004       0.004       0.004       0.006       0.008       0.008       0.010

  Specific indirect 37
    BWT
    PRGBP
    WIC
    MAGE
    OTHM             0.000       0.000       0.000       0.000       0.001       0.001       0.002

  Specific indirect 38
    BWT
    PRGBP
    MAGE
    CIG0
    OTHM             0.001       0.001       0.001       0.002       0.003       0.003       0.003

  Specific indirect 39
    BWT
    PRGBP
    BMI
    MEDUC
    OTHM             0.000       0.000       0.000       0.002       0.004       0.007       0.012

  Specific indirect 40
    BWT
    PRGBP
    BMI
    CIG0
    OTHM             0.000       0.000       0.000       0.002       0.005       0.009       0.014

  Specific indirect 41
    BWT
    PRGBP
    BMI
    MAGE
    OTHM             0.000       0.000       0.000       0.001       0.002       0.002       0.003

  Specific indirect 42
    BWT
    PRGDM
    MEDUC
    CIG0
    OTHM             0.000       0.000       0.000       0.000       0.000       0.000       0.000

  Specific indirect 43
    BWT
    PRGDM
    WIC
    MEDUC
    OTHM             0.000       0.000       0.000       0.000       0.000       0.000       0.000

  Specific indirect 44
    BWT
    PRGDM
    WIC
    MAGE
    OTHM             0.000       0.000       0.000       0.000       0.000       0.000       0.000

  Specific indirect 45
    BWT
    PRGDM
    MAGE
    CIG0
    OTHM             0.000       0.000       0.000       0.000       0.000       0.000       0.000

  Specific indirect 46
    BWT
    PRGDM
    BMI
    MEDUC
    OTHM            -0.001       0.000       0.000       0.000       0.000       0.000       0.000

  Specific indirect 47
    BWT
    PRGDM
    BMI
    CIG0
    OTHM            -0.001       0.000       0.000       0.000       0.000       0.000       0.000

  Specific indirect 48
    BWT
    PRGDM
    BMI
    MAGE
    OTHM             0.000       0.000       0.000       0.000       0.000       0.000       0.000

  Specific indirect 49
    BWT
    BMI
    MEDUC
    CIG0
    OTHM            -0.012      -0.007      -0.006      -0.004      -0.003      -0.003      -0.003

  Specific indirect 50
    BWT
    BMI
    MAGE
    CIG0
    OTHM            -0.002      -0.002      -0.002      -0.002      -0.001      -0.001      -0.001

  Specific indirect 51
    BWT
    PRECAREM
    MEDUC
    CIG0
    OTHM             0.000       0.000       0.000       0.000       0.000       0.000       0.000

  Specific indirect 52
    BWT
    PRECAREM
    WIC
    MEDUC
    OTHM             0.000       0.000       0.000       0.000       0.000       0.000       0.000

  Specific indirect 53
    BWT
    PRECAREM
    WIC
    MAGE
    OTHM             0.000       0.000       0.000       0.000       0.000       0.000       0.000

  Specific indirect 54
    BWT
    PRECAREM
    MAGE
    CIG0
    OTHM             0.000       0.000       0.000       0.000       0.000       0.000       0.000

  Specific indirect 55
    BWT
    PRECAREM
    BMI
    MEDUC
    OTHM             0.000       0.000       0.000       0.000       0.000       0.000       0.000

  Specific indirect 56
    BWT
    PRECAREM
    BMI
    CIG0
    OTHM             0.000       0.000       0.000       0.000       0.000       0.000       0.000

  Specific indirect 57
    BWT
    PRECAREM
    BMI
    MAGE
    OTHM             0.000       0.000       0.000       0.000       0.000       0.000       0.000

  Specific indirect 58
    BWT
    PRGBP
    WIC
    MEDUC
    CIG0
    OTHM            -0.005      -0.005      -0.004      -0.003      -0.002      -0.002      -0.002

  Specific indirect 59
    BWT
    PRGBP
    WIC
    MAGE
    CIG0
    OTHM            -0.001      -0.001       0.000       0.000       0.000       0.000       0.000

  Specific indirect 60
    BWT
    PRGBP
    BMI
    MEDUC
    CIG0
    OTHM            -0.007      -0.004      -0.002      -0.001       0.000       0.000       0.000

  Specific indirect 61
    BWT
    PRGBP
    BMI
    MAGE
    CIG0
    OTHM            -0.001      -0.001      -0.001       0.000       0.000       0.000       0.000

  Specific indirect 62
    BWT
    PRGDM
    WIC
    MEDUC
    CIG0
    OTHM             0.000       0.000       0.000       0.000       0.000       0.000       0.000

  Specific indirect 63
    BWT
    PRGDM
    WIC
    MAGE
    CIG0
    OTHM             0.000       0.000       0.000       0.000       0.000       0.000       0.000

  Specific indirect 64
    BWT
    PRGDM
    BMI
    MEDUC
    CIG0
    OTHM             0.000       0.000       0.000       0.000       0.000       0.000       0.001

  Specific indirect 65
    BWT
    PRGDM
    BMI
    MAGE
    CIG0
    OTHM             0.000       0.000       0.000       0.000       0.000       0.000       0.000

  Specific indirect 66
    BWT
    PRECAREM
    WIC
    MEDUC
    CIG0
    OTHM             0.000       0.000       0.000       0.000       0.000       0.000       0.000

  Specific indirect 67
    BWT
    PRECAREM
    WIC
    MAGE
    CIG0
    OTHM             0.000       0.000       0.000       0.000       0.000       0.000       0.000

  Specific indirect 68
    BWT
    PRECAREM
    BMI
    MEDUC
    CIG0
    OTHM             0.000       0.000       0.000       0.000       0.000       0.000       0.000

  Specific indirect 69
    BWT
    PRECAREM
    BMI
    MAGE
    CIG0
    OTHM             0.000       0.000       0.000       0.000       0.000       0.000       0.000

  Direct
    BWT
    OTHM            -0.080      -0.071      -0.068      -0.051      -0.036      -0.033      -0.027


Effects from AFRAMF to BWT

  Total             -0.040      -0.039      -0.038      -0.035      -0.031      -0.031      -0.027
  Total indirect     0.016       0.017       0.017       0.021       0.026       0.030       0.034

  Specific indirect 1
    BWT
    CIG0
    AFRAMF           0.008       0.013       0.014       0.020       0.027       0.030       0.034

  Specific indirect 2
    BWT
    WIC
    AFRAMF          -0.012      -0.010      -0.009      -0.005      -0.001      -0.001       0.001

  Specific indirect 3
    BWT
    PRGBP
    AFRAMF          -0.004      -0.002      -0.002       0.001       0.006       0.009       0.015

  Specific indirect 4
    BWT
    PRGDM
    AFRAMF           0.000       0.000       0.000       0.000       0.000       0.001       0.001

  Specific indirect 5
    BWT
    FAGE
    AFRAMF          -0.001       0.000       0.001       0.001       0.001       0.001       0.001

  Specific indirect 6
    BWT
    PAYER
    FEDUC
    AFRAMF          -0.005       0.000       0.000       0.000       0.000       0.000       0.000

  Specific indirect 7
    BWT
    PAYER
    FAGE
    AFRAMF          -0.001       0.000       0.000       0.000       0.000       0.000       0.000

  Specific indirect 8
    BWT
    MEDUC
    CIG0
    AFRAMF          -0.014      -0.006      -0.005      -0.003      -0.001       0.000       0.001

  Specific indirect 9
    BWT
    PRGBP
    CIG0
    AFRAMF          -0.049      -0.043      -0.031      -0.014      -0.007      -0.008      -0.007

  Specific indirect 10
    BWT
    PRGBP
    WIC
    AFRAMF           0.008       0.008       0.008       0.012       0.018       0.026       0.032

  Specific indirect 11
    BWT
    PRGBP
    FAGE
    AFRAMF           0.000       0.000       0.000       0.000       0.000       0.000       0.001

  Specific indirect 12
    BWT
    PRGDM
    CIG0
    AFRAMF           0.000       0.000       0.000       0.000       0.000       0.000       0.000

  Specific indirect 13
    BWT
    PRGDM
    WIC
    AFRAMF           0.000       0.000       0.000       0.000       0.000       0.000       0.000

  Specific indirect 14
    BWT
    PRGDM
    FAGE
    AFRAMF           0.000       0.000       0.000       0.000       0.000       0.000       0.000

  Specific indirect 15
    BWT
    MAGE
    CIG0
    AFRAMF          -0.001      -0.001      -0.001       0.000       0.000       0.001       0.002

  Specific indirect 16
    BWT
    BMI
    CIG0
    AFRAMF           0.005       0.005       0.005       0.007       0.010       0.014       0.021

  Specific indirect 17
    BWT
    PRECAREM
    CIG0
    AFRAMF           0.000       0.000       0.000       0.000       0.000       0.000       0.000

  Specific indirect 18
    BWT
    PRECAREM
    WIC
    AFRAMF           0.000       0.000       0.000       0.000       0.000       0.000       0.000

  Specific indirect 19
    BWT
    PAYER
    FEDUC
    FAGE
    AFRAMF          -0.001       0.000       0.000       0.000       0.000       0.000       0.000

  Specific indirect 20
    BWT
    WIC
    MEDUC
    CIG0
    AFRAMF           0.000       0.000       0.000       0.001       0.001       0.002       0.002

  Specific indirect 21
    BWT
    WIC
    MAGE
    CIG0
    AFRAMF           0.000       0.000       0.000       0.000       0.000       0.000       0.000

  Specific indirect 22
    BWT
    PRGBP
    PAYER
    FEDUC
    AFRAMF           0.000       0.000       0.000       0.000       0.000       0.000       0.001

  Specific indirect 23
    BWT
    PRGBP
    PAYER
    FAGE
    AFRAMF           0.000       0.000       0.000       0.000       0.000       0.000       0.000

  Specific indirect 24
    BWT
    PRGBP
    MEDUC
    CIG0
    AFRAMF           0.003       0.003       0.003       0.006       0.011       0.018       0.031

  Specific indirect 25
    BWT
    PRGBP
    MAGE
    CIG0
    AFRAMF           0.001       0.001       0.001       0.001       0.002       0.003       0.003

  Specific indirect 26
    BWT
    PRGBP
    BMI
    CIG0
    AFRAMF           0.000       0.000       0.000       0.001       0.004       0.008       0.012

  Specific indirect 27
    BWT
    PRGDM
    PAYER
    FEDUC
    AFRAMF           0.000       0.000       0.000       0.000       0.000       0.000       0.000

  Specific indirect 28
    BWT
    PRGDM
    PAYER
    FAGE
    AFRAMF           0.000       0.000       0.000       0.000       0.000       0.000       0.000

  Specific indirect 29
    BWT
    PRGDM
    MEDUC
    CIG0
    AFRAMF           0.000       0.000       0.000       0.000       0.000       0.000       0.000

  Specific indirect 30
    BWT
    PRGDM
    MAGE
    CIG0
    AFRAMF           0.000       0.000       0.000       0.000       0.000       0.000       0.000

  Specific indirect 31
    BWT
    PRGDM
    BMI
    CIG0
    AFRAMF          -0.001       0.000       0.000       0.000       0.000       0.000       0.000

  Specific indirect 32
    BWT
    BMI
    MEDUC
    CIG0
    AFRAMF          -0.010      -0.006      -0.004      -0.003      -0.002      -0.002      -0.002

  Specific indirect 33
    BWT
    BMI
    MAGE
    CIG0
    AFRAMF          -0.002      -0.002      -0.001      -0.001      -0.001      -0.001      -0.001

  Specific indirect 34
    BWT
    PRECAREM
    PAYER
    FEDUC
    AFRAMF           0.000       0.000       0.000       0.000       0.000       0.000       0.000

  Specific indirect 35
    BWT
    PRECAREM
    PAYER
    FAGE
    AFRAMF           0.000       0.000       0.000       0.000       0.000       0.000       0.000

  Specific indirect 36
    BWT
    PRECAREM
    MEDUC
    CIG0
    AFRAMF           0.000       0.000       0.000       0.000       0.000       0.000       0.000

  Specific indirect 37
    BWT
    PRECAREM
    MAGE
    CIG0
    AFRAMF           0.000       0.000       0.000       0.000       0.000       0.000       0.000

  Specific indirect 38
    BWT
    PRECAREM
    BMI
    CIG0
    AFRAMF           0.000       0.000       0.000       0.000       0.000       0.000       0.000

  Specific indirect 39
    BWT
    PRGBP
    PAYER
    FEDUC
    FAGE
    AFRAMF           0.000       0.000       0.000       0.000       0.000       0.000       0.000

  Specific indirect 40
    BWT
    PRGBP
    WIC
    MEDUC
    CIG0
    AFRAMF          -0.005      -0.004      -0.003      -0.002      -0.001      -0.001      -0.001

  Specific indirect 41
    BWT
    PRGBP
    WIC
    MAGE
    CIG0
    AFRAMF          -0.001      -0.001       0.000       0.000       0.000       0.000       0.000

  Specific indirect 42
    BWT
    PRGBP
    BMI
    MEDUC
    CIG0
    AFRAMF          -0.006      -0.003      -0.002      -0.001       0.000       0.000       0.000

  Specific indirect 43
    BWT
    PRGBP
    BMI
    MAGE
    CIG0
    AFRAMF          -0.001      -0.001      -0.001       0.000       0.000       0.000       0.000

  Specific indirect 44
    BWT
    PRGDM
    PAYER
    FEDUC
    FAGE
    AFRAMF           0.000       0.000       0.000       0.000       0.000       0.000       0.000

  Specific indirect 45
    BWT
    PRGDM
    WIC
    MEDUC
    CIG0
    AFRAMF           0.000       0.000       0.000       0.000       0.000       0.000       0.000

  Specific indirect 46
    BWT
    PRGDM
    WIC
    MAGE
    CIG0
    AFRAMF           0.000       0.000       0.000       0.000       0.000       0.000       0.000

  Specific indirect 47
    BWT
    PRGDM
    BMI
    MEDUC
    CIG0
    AFRAMF           0.000       0.000       0.000       0.000       0.000       0.000       0.001

  Specific indirect 48
    BWT
    PRGDM
    BMI
    MAGE
    CIG0
    AFRAMF           0.000       0.000       0.000       0.000       0.000       0.000       0.000

  Specific indirect 49
    BWT
    PRECAREM
    PAYER
    FEDUC
    FAGE
    AFRAMF           0.000       0.000       0.000       0.000       0.000       0.000       0.000

  Specific indirect 50
    BWT
    PRECAREM
    WIC
    MEDUC
    CIG0
    AFRAMF           0.000       0.000       0.000       0.000       0.000       0.000       0.000

  Specific indirect 51
    BWT
    PRECAREM
    WIC
    MAGE
    CIG0
    AFRAMF           0.000       0.000       0.000       0.000       0.000       0.000       0.000

  Specific indirect 52
    BWT
    PRECAREM
    BMI
    MEDUC
    CIG0
    AFRAMF           0.000       0.000       0.000       0.000       0.000       0.000       0.000

  Specific indirect 53
    BWT
    PRECAREM
    BMI
    MAGE
    CIG0
    AFRAMF           0.000       0.000       0.000       0.000       0.000       0.000       0.000

  Direct
    BWT
    AFRAMF          -0.069      -0.064      -0.061      -0.055      -0.050      -0.049      -0.047


Effects from FHISP to BWT

  Total             -0.031      -0.030      -0.029      -0.026      -0.023      -0.023      -0.019
  Total indirect     0.013       0.027       0.027       0.031       0.041       0.046       0.046

  Specific indirect 1
    BWT
    CIG0
    FHISP            0.010       0.021       0.023       0.033       0.045       0.049       0.054

  Specific indirect 2
    BWT
    WIC
    FHISP           -0.016      -0.014      -0.012      -0.007      -0.002      -0.001       0.001

  Specific indirect 3
    BWT
    PRGBP
    FHISP           -0.006      -0.002      -0.001       0.001       0.009       0.013       0.017

  Specific indirect 4
    BWT
    PRGDM
    FHISP            0.000       0.000       0.000       0.000       0.000       0.000       0.001

  Specific indirect 5
    BWT
    FAGE
    FHISP           -0.001       0.001       0.001       0.001       0.002       0.002       0.002

  Specific indirect 6
    BWT
    PAYER
    FEDUC
    FHISP           -0.009      -0.001      -0.001       0.000       0.000       0.000       0.000

  Specific indirect 7
    BWT
    PAYER
    FAGE
    FHISP           -0.002       0.000       0.000       0.000       0.000       0.000       0.000

  Specific indirect 8
    BWT
    MEDUC
    CIG0
    FHISP           -0.017      -0.010      -0.008      -0.005      -0.001       0.000       0.001

  Specific indirect 9
    BWT
    PRGBP
    CIG0
    FHISP           -0.068      -0.059      -0.048      -0.024      -0.013      -0.013      -0.012

  Specific indirect 10
    BWT
    PRGBP
    WIC
    FHISP            0.011       0.011       0.011       0.016       0.024       0.031       0.038

  Specific indirect 11
    BWT
    PRGBP
    FAGE
    FHISP           -0.001      -0.001      -0.001       0.000       0.000       0.001       0.002

  Specific indirect 12
    BWT
    PRGDM
    CIG0
    FHISP            0.000       0.000       0.000       0.000       0.000       0.000       0.001

  Specific indirect 13
    BWT
    PRGDM
    WIC
    FHISP            0.000       0.000       0.000       0.000       0.000       0.000       0.000

  Specific indirect 14
    BWT
    PRGDM
    FAGE
    FHISP            0.000       0.000       0.000       0.000       0.000       0.000       0.000

  Specific indirect 15
    BWT
    MAGE
    CIG0
    FHISP           -0.002      -0.001      -0.001       0.000       0.001       0.001       0.003

  Specific indirect 16
    BWT
    BMI
    CIG0
    FHISP            0.008       0.009       0.009       0.012       0.016       0.020       0.025

  Specific indirect 17
    BWT
    PRECAREM
    CIG0
    FHISP            0.000       0.000       0.000       0.000       0.000       0.000       0.000

  Specific indirect 18
    BWT
    PRECAREM
    WIC
    FHISP            0.000       0.000       0.000       0.000       0.000       0.000       0.000

  Specific indirect 19
    BWT
    PAYER
    FEDUC
    FAGE
    FHISP           -0.001       0.000       0.000       0.000       0.000       0.000       0.000

  Specific indirect 20
    BWT
    WIC
    MEDUC
    CIG0
    FHISP            0.000       0.000       0.000       0.001       0.002       0.003       0.003

  Specific indirect 21
    BWT
    WIC
    MAGE
    CIG0
    FHISP            0.000       0.000       0.000       0.000       0.000       0.000       0.000

  Specific indirect 22
    BWT
    PRGBP
    PAYER
    FEDUC
    FHISP           -0.001      -0.001      -0.001       0.000       0.000       0.000       0.002

  Specific indirect 23
    BWT
    PRGBP
    PAYER
    FAGE
    FHISP            0.000       0.000       0.000       0.000       0.000       0.000       0.000

  Specific indirect 24
    BWT
    PRGBP
    MEDUC
    CIG0
    FHISP            0.005       0.005       0.005       0.009       0.018       0.026       0.037

  Specific indirect 25
    BWT
    PRGBP
    MAGE
    CIG0
    FHISP            0.001       0.001       0.002       0.002       0.003       0.004       0.004

  Specific indirect 26
    BWT
    PRGBP
    BMI
    CIG0
    FHISP            0.000       0.000       0.000       0.002       0.006       0.011       0.015

  Specific indirect 27
    BWT
    PRGDM
    PAYER
    FEDUC
    FHISP            0.000       0.000       0.000       0.000       0.000       0.000       0.000

  Specific indirect 28
    BWT
    PRGDM
    PAYER
    FAGE
    FHISP            0.000       0.000       0.000       0.000       0.000       0.000       0.000

  Specific indirect 29
    BWT
    PRGDM
    MEDUC
    CIG0
    FHISP           -0.001       0.000       0.000       0.000       0.000       0.000       0.000

  Specific indirect 30
    BWT
    PRGDM
    MAGE
    CIG0
    FHISP            0.000       0.000       0.000       0.000       0.000       0.000       0.000

  Specific indirect 31
    BWT
    PRGDM
    BMI
    CIG0
    FHISP           -0.002       0.000       0.000       0.000       0.000       0.000       0.000

  Specific indirect 32
    BWT
    BMI
    MEDUC
    CIG0
    FHISP           -0.012      -0.009      -0.007      -0.005      -0.004      -0.004      -0.003

  Specific indirect 33
    BWT
    BMI
    MAGE
    CIG0
    FHISP           -0.003      -0.002      -0.002      -0.002      -0.001      -0.001      -0.001

  Specific indirect 34
    BWT
    PRECAREM
    PAYER
    FEDUC
    FHISP            0.000       0.000       0.000       0.000       0.000       0.000       0.000

  Specific indirect 35
    BWT
    PRECAREM
    PAYER
    FAGE
    FHISP            0.000       0.000       0.000       0.000       0.000       0.000       0.000

  Specific indirect 36
    BWT
    PRECAREM
    MEDUC
    CIG0
    FHISP            0.000       0.000       0.000       0.000       0.000       0.000       0.000

  Specific indirect 37
    BWT
    PRECAREM
    MAGE
    CIG0
    FHISP            0.000       0.000       0.000       0.000       0.000       0.000       0.000

  Specific indirect 38
    BWT
    PRECAREM
    BMI
    CIG0
    FHISP            0.000       0.000       0.000       0.000       0.000       0.000       0.000

  Specific indirect 39
    BWT
    PRGBP
    PAYER
    FEDUC
    FAGE
    FHISP            0.000       0.000       0.000       0.000       0.000       0.000       0.000

  Specific indirect 40
    BWT
    PRGBP
    WIC
    MEDUC
    CIG0
    FHISP           -0.007      -0.006      -0.005      -0.003      -0.002      -0.002      -0.002

  Specific indirect 41
    BWT
    PRGBP
    WIC
    MAGE
    CIG0
    FHISP           -0.001      -0.001       0.000       0.000       0.000       0.000       0.000

  Specific indirect 42
    BWT
    PRGBP
    BMI
    MEDUC
    CIG0
    FHISP           -0.008      -0.005      -0.003      -0.001       0.000       0.000       0.000

  Specific indirect 43
    BWT
    PRGBP
    BMI
    MAGE
    CIG0
    FHISP           -0.001      -0.001      -0.001       0.000       0.000       0.000       0.000

  Specific indirect 44
    BWT
    PRGDM
    PAYER
    FEDUC
    FAGE
    FHISP            0.000       0.000       0.000       0.000       0.000       0.000       0.000

  Specific indirect 45
    BWT
    PRGDM
    WIC
    MEDUC
    CIG0
    FHISP            0.000       0.000       0.000       0.000       0.000       0.000       0.000

  Specific indirect 46
    BWT
    PRGDM
    WIC
    MAGE
    CIG0
    FHISP            0.000       0.000       0.000       0.000       0.000       0.000       0.000

  Specific indirect 47
    BWT
    PRGDM
    BMI
    MEDUC
    CIG0
    FHISP            0.000       0.000       0.000       0.000       0.000       0.000       0.001

  Specific indirect 48
    BWT
    PRGDM
    BMI
    MAGE
    CIG0
    FHISP            0.000       0.000       0.000       0.000       0.000       0.000       0.000

  Specific indirect 49
    BWT
    PRECAREM
    PAYER
    FEDUC
    FAGE
    FHISP            0.000       0.000       0.000       0.000       0.000       0.000       0.000

  Specific indirect 50
    BWT
    PRECAREM
    WIC
    MEDUC
    CIG0
    FHISP            0.000       0.000       0.000       0.000       0.000       0.000       0.000

  Specific indirect 51
    BWT
    PRECAREM
    WIC
    MAGE
    CIG0
    FHISP            0.000       0.000       0.000       0.000       0.000       0.000       0.000

  Specific indirect 52
    BWT
    PRECAREM
    BMI
    MEDUC
    CIG0
    FHISP            0.000       0.000       0.000       0.000       0.000       0.000       0.000

  Specific indirect 53
    BWT
    PRECAREM
    BMI
    MAGE
    CIG0
    FHISP            0.000       0.000       0.000       0.000       0.000       0.000       0.000

  Direct
    BWT
    FHISP           -0.072      -0.071      -0.066      -0.057      -0.053      -0.052      -0.035


Effects from OTHF to BWT

  Total             -0.070      -0.069      -0.068      -0.065      -0.062      -0.061      -0.060
  Total indirect    -0.002      -0.002      -0.001       0.001       0.004       0.009       0.012

  Specific indirect 1
    BWT
    CIG0
    OTHF            -0.012      -0.011      -0.010      -0.007      -0.004      -0.004       0.000

  Specific indirect 2
    BWT
    WIC
    OTHF            -0.003      -0.002      -0.002      -0.001       0.000       0.000       0.000

  Specific indirect 3
    BWT
    PRGBP
    OTHF             0.001       0.003       0.003       0.005       0.007       0.007       0.008

  Specific indirect 4
    BWT
    PRGDM
    OTHF            -0.001       0.000       0.000       0.000       0.000       0.000       0.000

  Specific indirect 5
    BWT
    FAGE
    OTHF            -0.002      -0.002      -0.002      -0.002      -0.001      -0.001       0.000

  Specific indirect 6
    BWT
    PAYER
    FEDUC
    OTHF             0.000       0.000       0.000       0.000       0.000       0.001       0.005

  Specific indirect 7
    BWT
    PAYER
    FAGE
    OTHF             0.000       0.000       0.000       0.000       0.000       0.000       0.001

  Specific indirect 8
    BWT
    MEDUC
    CIG0
    OTHF             0.000       0.000       0.000       0.001       0.002       0.002       0.003

  Specific indirect 9
    BWT
    PRGBP
    CIG0
    OTHF             0.002       0.002       0.002       0.005       0.010       0.015       0.019

  Specific indirect 10
    BWT
    PRGBP
    WIC
    OTHF             0.001       0.001       0.001       0.002       0.003       0.004       0.009

  Specific indirect 11
    BWT
    PRGBP
    FAGE
    OTHF            -0.002      -0.001       0.000       0.001       0.001       0.001       0.001

  Specific indirect 12
    BWT
    PRGDM
    CIG0
    OTHF             0.000       0.000       0.000       0.000       0.000       0.000       0.000

  Specific indirect 13
    BWT
    PRGDM
    WIC
    OTHF             0.000       0.000       0.000       0.000       0.000       0.000       0.000

  Specific indirect 14
    BWT
    PRGDM
    FAGE
    OTHF             0.000       0.000       0.000       0.000       0.000       0.000       0.000

  Specific indirect 15
    BWT
    MAGE
    CIG0
    OTHF            -0.001       0.000       0.000       0.000       0.000       0.000       0.000

  Specific indirect 16
    BWT
    BMI
    CIG0
    OTHF            -0.006      -0.005      -0.003      -0.002      -0.002      -0.002      -0.002

  Specific indirect 17
    BWT
    PRECAREM
    CIG0
    OTHF             0.000       0.000       0.000       0.000       0.000       0.000       0.000

  Specific indirect 18
    BWT
    PRECAREM
    WIC
    OTHF             0.000       0.000       0.000       0.000       0.000       0.000       0.000

  Specific indirect 19
    BWT
    PAYER
    FEDUC
    FAGE
    OTHF             0.000       0.000       0.000       0.000       0.000       0.000       0.001

  Specific indirect 20
    BWT
    WIC
    MEDUC
    CIG0
    OTHF            -0.001      -0.001      -0.001       0.000       0.000       0.000       0.000

  Specific indirect 21
    BWT
    WIC
    MAGE
    CIG0
    OTHF             0.000       0.000       0.000       0.000       0.000       0.000       0.000

  Specific indirect 22
    BWT
    PRGBP
    PAYER
    FEDUC
    OTHF            -0.001       0.000       0.000       0.000       0.000       0.001       0.001

  Specific indirect 23
    BWT
    PRGBP
    PAYER
    FAGE
    OTHF             0.000       0.000       0.000       0.000       0.000       0.000       0.000

  Specific indirect 24
    BWT
    PRGBP
    MEDUC
    CIG0
    OTHF            -0.008      -0.006      -0.004      -0.002      -0.001      -0.001      -0.001

  Specific indirect 25
    BWT
    PRGBP
    MAGE
    CIG0
    OTHF            -0.001      -0.001      -0.001       0.000       0.000       0.000       0.000

  Specific indirect 26
    BWT
    PRGBP
    BMI
    CIG0
    OTHF            -0.003      -0.003      -0.001       0.000       0.000       0.000       0.000

  Specific indirect 27
    BWT
    PRGDM
    PAYER
    FEDUC
    OTHF             0.000       0.000       0.000       0.000       0.000       0.000       0.000

  Specific indirect 28
    BWT
    PRGDM
    PAYER
    FAGE
    OTHF             0.000       0.000       0.000       0.000       0.000       0.000       0.000

  Specific indirect 29
    BWT
    PRGDM
    MEDUC
    CIG0
    OTHF             0.000       0.000       0.000       0.000       0.000       0.000       0.000

  Specific indirect 30
    BWT
    PRGDM
    MAGE
    CIG0
    OTHF             0.000       0.000       0.000       0.000       0.000       0.000       0.000

  Specific indirect 31
    BWT
    PRGDM
    BMI
    CIG0
    OTHF             0.000       0.000       0.000       0.000       0.000       0.000       0.000

  Specific indirect 32
    BWT
    BMI
    MEDUC
    CIG0
    OTHF             0.001       0.001       0.001       0.001       0.002       0.002       0.003

  Specific indirect 33
    BWT
    BMI
    MAGE
    CIG0
    OTHF             0.000       0.000       0.000       0.000       0.000       0.001       0.001

  Specific indirect 34
    BWT
    PRECAREM
    PAYER
    FEDUC
    OTHF             0.000       0.000       0.000       0.000       0.000       0.000       0.000

  Specific indirect 35
    BWT
    PRECAREM
    PAYER
    FAGE
    OTHF             0.000       0.000       0.000       0.000       0.000       0.000       0.000

  Specific indirect 36
    BWT
    PRECAREM
    MEDUC
    CIG0
    OTHF             0.000       0.000       0.000       0.000       0.000       0.000       0.000

  Specific indirect 37
    BWT
    PRECAREM
    MAGE
    CIG0
    OTHF             0.000       0.000       0.000       0.000       0.000       0.000       0.000

  Specific indirect 38
    BWT
    PRECAREM
    BMI
    CIG0
    OTHF             0.000       0.000       0.000       0.000       0.000       0.000       0.000

  Specific indirect 39
    BWT
    PRGBP
    PAYER
    FEDUC
    FAGE
    OTHF             0.000       0.000       0.000       0.000       0.000       0.000       0.000

  Specific indirect 40
    BWT
    PRGBP
    WIC
    MEDUC
    CIG0
    OTHF             0.000       0.000       0.000       0.001       0.001       0.001       0.002

  Specific indirect 41
    BWT
    PRGBP
    WIC
    MAGE
    CIG0
    OTHF             0.000       0.000       0.000       0.000       0.000       0.000       0.000

  Specific indirect 42
    BWT
    PRGBP
    BMI
    MEDUC
    CIG0
    OTHF             0.000       0.000       0.000       0.000       0.001       0.001       0.002

  Specific indirect 43
    BWT
    PRGBP
    BMI
    MAGE
    CIG0
    OTHF             0.000       0.000       0.000       0.000       0.000       0.000       0.000

  Specific indirect 44
    BWT
    PRGDM
    PAYER
    FEDUC
    FAGE
    OTHF             0.000       0.000       0.000       0.000       0.000       0.000       0.000

  Specific indirect 45
    BWT
    PRGDM
    WIC
    MEDUC
    CIG0
    OTHF             0.000       0.000       0.000       0.000       0.000       0.000       0.000

  Specific indirect 46
    BWT
    PRGDM
    WIC
    MAGE
    CIG0
    OTHF             0.000       0.000       0.000       0.000       0.000       0.000       0.000

  Specific indirect 47
    BWT
    PRGDM
    BMI
    MEDUC
    CIG0
    OTHF             0.000       0.000       0.000       0.000       0.000       0.000       0.000

  Specific indirect 48
    BWT
    PRGDM
    BMI
    MAGE
    CIG0
    OTHF             0.000       0.000       0.000       0.000       0.000       0.000       0.000

  Specific indirect 49
    BWT
    PRECAREM
    PAYER
    FEDUC
    FAGE
    OTHF             0.000       0.000       0.000       0.000       0.000       0.000       0.000

  Specific indirect 50
    BWT
    PRECAREM
    WIC
    MEDUC
    CIG0
    OTHF             0.000       0.000       0.000       0.000       0.000       0.000       0.000

  Specific indirect 51
    BWT
    PRECAREM
    WIC
    MAGE
    CIG0
    OTHF             0.000       0.000       0.000       0.000       0.000       0.000       0.000

  Specific indirect 52
    BWT
    PRECAREM
    BMI
    MEDUC
    CIG0
    OTHF             0.000       0.000       0.000       0.000       0.000       0.000       0.000

  Specific indirect 53
    BWT
    PRECAREM
    BMI
    MAGE
    CIG0
    OTHF             0.000       0.000       0.000       0.000       0.000       0.000       0.000

  Direct
    BWT
    OTHF            -0.076      -0.072      -0.071      -0.067      -0.063      -0.062      -0.061


Effects from SOCDEP to BWT

  Total             -0.073      -0.064      -0.061      -0.053      -0.047      -0.047      -0.044
  Total indirect    -0.435      -0.379      -0.345      -0.215      -0.093      -0.069      -0.014

  Specific indirect 1
    BWT
    PAYER
    SOCDEP          -0.015      -0.012      -0.012      -0.007      -0.002       0.000       0.010

  Specific indirect 2
    BWT
    MEDUC
    SOCDEP          -0.185      -0.152      -0.137      -0.078      -0.020      -0.013       0.005

  Specific indirect 3
    BWT
    CIG0
    SOCDEP          -0.126      -0.118      -0.109      -0.080      -0.056      -0.047      -0.013

  Specific indirect 4
    BWT
    WIC
    SOCDEP          -0.138      -0.115      -0.106      -0.059      -0.013      -0.005       0.008

  Specific indirect 5
    BWT
    PRGBP
    SOCDEP          -0.566      -0.514      -0.488      -0.358      -0.250      -0.241      -0.222

  Specific indirect 6
    BWT
    PRGDM
    SOCDEP          -0.003      -0.002      -0.002       0.000       0.002       0.002       0.003

  Specific indirect 7
    BWT
    FAGE
    SOCDEP          -0.004       0.003       0.009       0.012       0.015       0.015       0.015

  Specific indirect 8
    BWT
    MAGE
    SOCDEP          -0.027      -0.023      -0.020      -0.003       0.011       0.018       0.029

  Specific indirect 9
    BWT
    MHT
    SOCDEP          -0.032      -0.032      -0.032      -0.031      -0.030      -0.028      -0.022

  Specific indirect 10
    BWT
    BMI
    SOCDEP           0.113       0.126       0.133       0.157       0.180       0.183       0.195

  Specific indirect 11
    BWT
    PRECAREM
    SOCDEP          -0.001      -0.001      -0.001       0.000       0.000       0.000       0.000

  Specific indirect 12
    BWT
    PAYER
    FEDUC
    SOCDEP          -0.027      -0.004      -0.002      -0.001       0.000       0.001       0.002

  Specific indirect 13
    BWT
    PAYER
    FAGE
    SOCDEP          -0.006      -0.001      -0.001      -0.001       0.000       0.000       0.001

  Specific indirect 14
    BWT
    MEDUC
    CIG0
    SOCDEP          -0.005       0.001       0.002       0.011       0.020       0.023       0.049

  Specific indirect 15
    BWT
    WIC
    MEDUC
    SOCDEP          -0.003       0.003       0.005       0.022       0.040       0.045       0.053

  Specific indirect 16
    BWT
    WIC
    MAGE
    SOCDEP           0.000       0.000       0.000       0.001       0.002       0.002       0.004

  Specific indirect 17
    BWT
    PRGBP
    PAYER
    SOCDEP          -0.015      -0.014      -0.011      -0.007      -0.004      -0.003       0.004

  Specific indirect 18
    BWT
    PRGBP
    MEDUC
    SOCDEP           0.101       0.105       0.111       0.169       0.241       0.267       0.336

  Specific indirect 19
    BWT
    PRGBP
    CIG0
    SOCDEP           0.028       0.033       0.033       0.058       0.100       0.114       0.155

  Specific indirect 20
    BWT
    PRGBP
    WIC
    SOCDEP           0.045       0.108       0.111       0.145       0.186       0.195       0.212

  Specific indirect 21
    BWT
    PRGBP
    FAGE
    SOCDEP          -0.006      -0.006      -0.006      -0.004      -0.001       0.004       0.010

  Specific indirect 22
    BWT
    PRGBP
    MAGE
    SOCDEP           0.025       0.027       0.029       0.040       0.052       0.053       0.058

  Specific indirect 23
    BWT
    PRGBP
    MHT
    SOCDEP           0.001       0.001       0.001       0.001       0.001       0.001       0.002

  Specific indirect 24
    BWT
    PRGBP
    BMI
    SOCDEP          -0.002      -0.001       0.002       0.029       0.068       0.089       0.119

  Specific indirect 25
    BWT
    PRGDM
    PAYER
    SOCDEP          -0.001       0.000       0.000       0.000       0.000       0.000       0.000

  Specific indirect 26
    BWT
    PRGDM
    MEDUC
    SOCDEP          -0.004      -0.001      -0.001       0.000       0.001       0.001       0.002

  Specific indirect 27
    BWT
    PRGDM
    CIG0
    SOCDEP          -0.001      -0.001      -0.001       0.000       0.000       0.000       0.001

  Specific indirect 28
    BWT
    PRGDM
    WIC
    SOCDEP          -0.001      -0.001      -0.001       0.000       0.001       0.001       0.001

  Specific indirect 29
    BWT
    PRGDM
    FAGE
    SOCDEP           0.000       0.000       0.000       0.000       0.000       0.000       0.000

  Specific indirect 30
    BWT
    PRGDM
    MAGE
    SOCDEP           0.000       0.000       0.001       0.001       0.002       0.002       0.003

  Specific indirect 31
    BWT
    PRGDM
    MHT
    SOCDEP           0.000       0.000       0.000       0.000       0.000       0.000       0.000

  Specific indirect 32
    BWT
    PRGDM
    BMI
    SOCDEP          -0.013      -0.004      -0.004      -0.003      -0.001      -0.001       0.000

  Specific indirect 33
    BWT
    MAGE
    CIG0
    SOCDEP          -0.005      -0.003      -0.002       0.000       0.003       0.003       0.004

  Specific indirect 34
    BWT
    BMI
    MEDUC
    SOCDEP          -0.117      -0.100      -0.098      -0.085      -0.071      -0.067      -0.059

  Specific indirect 35
    BWT
    BMI
    CIG0
    SOCDEP          -0.073      -0.036      -0.034      -0.029      -0.023      -0.022      -0.019

  Specific indirect 36
    BWT
    BMI
    MAGE
    SOCDEP          -0.039      -0.037      -0.036      -0.031      -0.025      -0.024      -0.014

  Specific indirect 37
    BWT
    PRECAREM
    PAYER
    SOCDEP          -0.001      -0.001      -0.001       0.000       0.000       0.000       0.000

  Specific indirect 38
    BWT
    PRECAREM
    MEDUC
    SOCDEP          -0.001      -0.001      -0.001       0.000       0.000       0.000       0.000

  Specific indirect 39
    BWT
    PRECAREM
    CIG0
    SOCDEP           0.000       0.000       0.000       0.000       0.000       0.000       0.000

  Specific indirect 40
    BWT
    PRECAREM
    WIC
    SOCDEP           0.000       0.000       0.000       0.000       0.000       0.000       0.000

  Specific indirect 41
    BWT
    PRECAREM
    MAGE
    SOCDEP           0.000       0.000       0.000       0.000       0.000       0.000       0.000

  Specific indirect 42
    BWT
    PRECAREM
    BMI
    SOCDEP           0.000       0.000       0.000       0.000       0.000       0.000       0.000

  Specific indirect 43
    BWT
    PAYER
    FEDUC
    FAGE
    SOCDEP          -0.005       0.000       0.000       0.000       0.000       0.000       0.000

  Specific indirect 44
    BWT
    WIC
    MEDUC
    CIG0
    SOCDEP          -0.008      -0.006      -0.006      -0.003      -0.001       0.000       0.001

  Specific indirect 45
    BWT
    WIC
    MAGE
    CIG0
    SOCDEP          -0.001       0.000       0.000       0.000       0.000       0.000       0.000

  Specific indirect 46
    BWT
    PRGBP
    PAYER
    FEDUC
    SOCDEP          -0.004      -0.003      -0.002      -0.001      -0.001      -0.001       0.006

  Specific indirect 47
    BWT
    PRGBP
    PAYER
    FAGE
    SOCDEP          -0.001      -0.001      -0.001      -0.001       0.000       0.000       0.002

  Specific indirect 48
    BWT
    PRGBP
    MEDUC
    CIG0
    SOCDEP          -0.114      -0.047      -0.039      -0.023      -0.013      -0.013      -0.012

  Specific indirect 49
    BWT
    PRGBP
    WIC
    MEDUC
    SOCDEP          -0.080      -0.074      -0.070      -0.055      -0.043      -0.041      -0.034

  Specific indirect 50
    BWT
    PRGBP
    WIC
    MAGE
    SOCDEP          -0.012      -0.008      -0.004      -0.002       0.000       0.000       0.001

  Specific indirect 51
    BWT
    PRGBP
    MAGE
    CIG0
    SOCDEP          -0.012      -0.008      -0.008      -0.006      -0.004      -0.004      -0.003

  Specific indirect 52
    BWT
    PRGBP
    BMI
    MEDUC
    SOCDEP          -0.072      -0.050      -0.037      -0.016      -0.001       0.000       0.001

  Specific indirect 53
    BWT
    PRGBP
    BMI
    CIG0
    SOCDEP          -0.038      -0.021      -0.014      -0.005       0.000       0.000       0.000

  Specific indirect 54
    BWT
    PRGBP
    BMI
    MAGE
    SOCDEP          -0.019      -0.015      -0.013      -0.006       0.000       0.000       0.000

  Specific indirect 55
    BWT
    PRGDM
    PAYER
    FEDUC
    SOCDEP          -0.001       0.000       0.000       0.000       0.000       0.000       0.000

  Specific indirect 56
    BWT
    PRGDM
    PAYER
    FAGE
    SOCDEP           0.000       0.000       0.000       0.000       0.000       0.000       0.000

  Specific indirect 57
    BWT
    PRGDM
    MEDUC
    CIG0
    SOCDEP           0.000       0.000       0.000       0.000       0.000       0.000       0.001

  Specific indirect 58
    BWT
    PRGDM
    WIC
    MEDUC
    SOCDEP           0.000       0.000       0.000       0.000       0.000       0.000       0.001

  Specific indirect 59
    BWT
    PRGDM
    WIC
    MAGE
    SOCDEP           0.000       0.000       0.000       0.000       0.000       0.000       0.000

  Specific indirect 60
    BWT
    PRGDM
    MAGE
    CIG0
    SOCDEP          -0.001       0.000       0.000       0.000       0.000       0.000       0.000

  Specific indirect 61
    BWT
    PRGDM
    BMI
    MEDUC
    SOCDEP           0.000       0.001       0.001       0.001       0.002       0.002       0.008

  Specific indirect 62
    BWT
    PRGDM
    BMI
    CIG0
    SOCDEP          -0.001       0.000       0.000       0.001       0.001       0.001       0.005

  Specific indirect 63
    BWT
    PRGDM
    BMI
    MAGE
    SOCDEP           0.000       0.000       0.000       0.001       0.001       0.001       0.001

  Specific indirect 64
    BWT
    BMI
    MEDUC
    CIG0
    SOCDEP           0.008       0.009       0.009       0.012       0.015       0.016       0.036

  Specific indirect 65
    BWT
    BMI
    MAGE
    CIG0
    SOCDEP           0.003       0.003       0.004       0.004       0.005       0.005       0.006

  Specific indirect 66
    BWT
    PRECAREM
    PAYER
    FEDUC
    SOCDEP           0.000       0.000       0.000       0.000       0.000       0.000       0.000

  Specific indirect 67
    BWT
    PRECAREM
    PAYER
    FAGE
    SOCDEP           0.000       0.000       0.000       0.000       0.000       0.000       0.000

  Specific indirect 68
    BWT
    PRECAREM
    MEDUC
    CIG0
    SOCDEP           0.000       0.000       0.000       0.000       0.000       0.000       0.000

  Specific indirect 69
    BWT
    PRECAREM
    WIC
    MEDUC
    SOCDEP           0.000       0.000       0.000       0.000       0.000       0.000       0.000

  Specific indirect 70
    BWT
    PRECAREM
    WIC
    MAGE
    SOCDEP           0.000       0.000       0.000       0.000       0.000       0.000       0.000

  Specific indirect 71
    BWT
    PRECAREM
    MAGE
    CIG0
    SOCDEP           0.000       0.000       0.000       0.000       0.000       0.000       0.000

  Specific indirect 72
    BWT
    PRECAREM
    BMI
    MEDUC
    SOCDEP           0.000       0.000       0.000       0.000       0.000       0.000       0.000

  Specific indirect 73
    BWT
    PRECAREM
    BMI
    CIG0
    SOCDEP           0.000       0.000       0.000       0.000       0.000       0.000       0.000

  Specific indirect 74
    BWT
    PRECAREM
    BMI
    MAGE
    SOCDEP           0.000       0.000       0.000       0.000       0.000       0.000       0.000

  Specific indirect 75
    BWT
    PRGBP
    PAYER
    FEDUC
    FAGE
    SOCDEP           0.000       0.000       0.000       0.000       0.000       0.000       0.001

  Specific indirect 76
    BWT
    PRGBP
    WIC
    MEDUC
    CIG0
    SOCDEP           0.005       0.005       0.005       0.008       0.011       0.011       0.018

  Specific indirect 77
    BWT
    PRGBP
    WIC
    MAGE
    CIG0
    SOCDEP           0.000       0.000       0.000       0.000       0.001       0.001       0.002

  Specific indirect 78
    BWT
    PRGBP
    BMI
    MEDUC
    CIG0
    SOCDEP          -0.001       0.000       0.000       0.002       0.006       0.009       0.018

  Specific indirect 79
    BWT
    PRGBP
    BMI
    MAGE
    CIG0
    SOCDEP           0.000       0.000       0.000       0.001       0.002       0.002       0.003

  Specific indirect 80
    BWT
    PRGDM
    PAYER
    FEDUC
    FAGE
    SOCDEP           0.000       0.000       0.000       0.000       0.000       0.000       0.000

  Specific indirect 81
    BWT
    PRGDM
    WIC
    MEDUC
    CIG0
    SOCDEP           0.000       0.000       0.000       0.000       0.000       0.000       0.000

  Specific indirect 82
    BWT
    PRGDM
    WIC
    MAGE
    CIG0
    SOCDEP           0.000       0.000       0.000       0.000       0.000       0.000       0.000

  Specific indirect 83
    BWT
    PRGDM
    BMI
    MEDUC
    CIG0
    SOCDEP          -0.002       0.000       0.000       0.000       0.000       0.000       0.000

  Specific indirect 84
    BWT
    PRGDM
    BMI
    MAGE
    CIG0
    SOCDEP           0.000       0.000       0.000       0.000       0.000       0.000       0.000

  Specific indirect 85
    BWT
    PRECAREM
    PAYER
    FEDUC
    FAGE
    SOCDEP           0.000       0.000       0.000       0.000       0.000       0.000       0.000

  Specific indirect 86
    BWT
    PRECAREM
    WIC
    MEDUC
    CIG0
    SOCDEP           0.000       0.000       0.000       0.000       0.000       0.000       0.000

  Specific indirect 87
    BWT
    PRECAREM
    WIC
    MAGE
    CIG0
    SOCDEP           0.000       0.000       0.000       0.000       0.000       0.000       0.000

  Specific indirect 88
    BWT
    PRECAREM
    BMI
    MEDUC
    CIG0
    SOCDEP           0.000       0.000       0.000       0.000       0.000       0.000       0.000

  Specific indirect 89
    BWT
    PRECAREM
    BMI
    MAGE
    CIG0
    SOCDEP           0.000       0.000       0.000       0.000       0.000       0.000       0.000

  Direct
    BWT
    SOCDEP          -0.048       0.011       0.037       0.162       0.294       0.327       0.378


Effects from CIG0 to BWT

  Total             -0.106      -0.106      -0.105      -0.081      -0.049      -0.010       0.018
  Total indirect     0.009       0.015       0.016       0.051       0.098       0.113       0.137

  Specific indirect 1
    BWT
    MEDUC
    CIG0            -0.004       0.002       0.004       0.018       0.033       0.039       0.077

  Specific indirect 2
    BWT
    PRGBP
    CIG0             0.051       0.052       0.051       0.095       0.184       0.238       0.272

  Specific indirect 3
    BWT
    PRGDM
    CIG0            -0.002      -0.001      -0.001      -0.001       0.000       0.000       0.001

  Specific indirect 4
    BWT
    MAGE
    CIG0            -0.011      -0.006      -0.003       0.001       0.005       0.006       0.007

  Specific indirect 5
    BWT
    BMI
    CIG0            -0.115      -0.076      -0.060      -0.047      -0.035      -0.035      -0.033

  Specific indirect 6
    BWT
    PRECAREM
    CIG0             0.000       0.000       0.000       0.000       0.001       0.001       0.001

  Specific indirect 7
    BWT
    WIC
    MEDUC
    CIG0            -0.013      -0.011      -0.009      -0.005      -0.001       0.000       0.001

  Specific indirect 8
    BWT
    WIC
    MAGE
    CIG0            -0.002      -0.001       0.000       0.000       0.000       0.000       0.000

  Specific indirect 9
    BWT
    PRGBP
    MEDUC
    CIG0            -0.170      -0.100      -0.068      -0.038      -0.022      -0.021      -0.020

  Specific indirect 10
    BWT
    PRGBP
    MAGE
    CIG0            -0.019      -0.014      -0.013      -0.010      -0.006      -0.006      -0.005

  Specific indirect 11
    BWT
    PRGBP
    BMI
    CIG0            -0.069      -0.043      -0.024      -0.009       0.000       0.000       0.001

  Specific indirect 12
    BWT
    PRGDM
    MEDUC
    CIG0            -0.001       0.000       0.000       0.000       0.000       0.000       0.002

  Specific indirect 13
    BWT
    PRGDM
    MAGE
    CIG0            -0.002      -0.001      -0.001       0.000       0.000       0.000       0.000

  Specific indirect 14
    BWT
    PRGDM
    BMI
    CIG0             0.000       0.000       0.000       0.001       0.001       0.002       0.007

  Specific indirect 15
    BWT
    BMI
    MEDUC
    CIG0             0.014       0.014       0.015       0.019       0.026       0.033       0.057

  Specific indirect 16
    BWT
    BMI
    MAGE
    CIG0             0.005       0.006       0.006       0.007       0.009       0.009       0.010

  Specific indirect 17
    BWT
    PRECAREM
    MEDUC
    CIG0             0.000       0.000       0.000       0.000       0.000       0.000       0.000

  Specific indirect 18
    BWT
    PRECAREM
    MAGE
    CIG0             0.000       0.000       0.000       0.000       0.000       0.000       0.000

  Specific indirect 19
    BWT
    PRECAREM
    BMI
    CIG0             0.000       0.000       0.000       0.000       0.000       0.000       0.000

  Specific indirect 20
    BWT
    PRGBP
    WIC
    MEDUC
    CIG0             0.008       0.008       0.009       0.013       0.019       0.022       0.027

  Specific indirect 21
    BWT
    PRGBP
    WIC
    MAGE
    CIG0             0.000       0.000       0.000       0.001       0.001       0.003       0.005

  Specific indirect 22
    BWT
    PRGBP
    BMI
    MEDUC
    CIG0             0.000       0.000       0.000       0.004       0.010       0.019       0.034

  Specific indirect 23
    BWT
    PRGBP
    BMI
    MAGE
    CIG0             0.000       0.000       0.000       0.001       0.003       0.005       0.006

  Specific indirect 24
    BWT
    PRGDM
    WIC
    MEDUC
    CIG0             0.000       0.000       0.000       0.000       0.000       0.000       0.000

  Specific indirect 25
    BWT
    PRGDM
    WIC
    MAGE
    CIG0             0.000       0.000       0.000       0.000       0.000       0.000       0.000

  Specific indirect 26
    BWT
    PRGDM
    BMI
    MEDUC
    CIG0            -0.004      -0.001      -0.001       0.000       0.000       0.000       0.000

  Specific indirect 27
    BWT
    PRGDM
    BMI
    MAGE
    CIG0            -0.001       0.000       0.000       0.000       0.000       0.000       0.000

  Specific indirect 28
    BWT
    PRECAREM
    WIC
    MEDUC
    CIG0             0.000       0.000       0.000       0.000       0.000       0.000       0.000

  Specific indirect 29
    BWT
    PRECAREM
    WIC
    MAGE
    CIG0             0.000       0.000       0.000       0.000       0.000       0.000       0.000

  Specific indirect 30
    BWT
    PRECAREM
    BMI
    MEDUC
    CIG0             0.000       0.000       0.000       0.000       0.000       0.000       0.000

  Specific indirect 31
    BWT
    PRECAREM
    BMI
    MAGE
    CIG0             0.000       0.000       0.000       0.000       0.000       0.000       0.000

  Direct
    BWT
    CIG0            -0.205      -0.189      -0.175      -0.131      -0.093      -0.087      -0.047


Effects from MAGE to BWT

  Total             -0.026      -0.019      -0.012       0.000       0.010       0.010       0.012
  Total indirect    -0.028      -0.023      -0.020      -0.004       0.010       0.012       0.018

  Specific indirect 1
    BWT
    WIC
    MAGE            -0.006      -0.003      -0.002      -0.001       0.000       0.000       0.001

  Specific indirect 2
    BWT
    PRGBP
    MAGE            -0.074      -0.069      -0.068      -0.053      -0.039      -0.036      -0.034

  Specific indirect 3
    BWT
    PRGDM
    MAGE            -0.004      -0.003      -0.003      -0.002      -0.001      -0.001       0.000

  Specific indirect 4
    BWT
    BMI
    MAGE             0.022       0.032       0.034       0.040       0.047       0.048       0.051

  Specific indirect 5
    BWT
    PRECAREM
    MAGE             0.000       0.000       0.000       0.000       0.000       0.000       0.000

  Specific indirect 6
    BWT
    PRGBP
    WIC
    MAGE            -0.001      -0.001       0.000       0.003       0.005       0.011       0.017

  Specific indirect 7
    BWT
    PRGBP
    BMI
    MAGE             0.000       0.000       0.000       0.007       0.017       0.021       0.026

  Specific indirect 8
    BWT
    PRGDM
    WIC
    MAGE             0.000       0.000       0.000       0.000       0.000       0.000       0.000

  Specific indirect 9
    BWT
    PRGDM
    BMI
    MAGE            -0.002      -0.001      -0.001      -0.001       0.000       0.000       0.000

  Specific indirect 10
    BWT
    PRECAREM
    WIC
    MAGE             0.000       0.000       0.000       0.000       0.000       0.000       0.000

  Specific indirect 11
    BWT
    PRECAREM
    BMI
    MAGE             0.000       0.000       0.000       0.000       0.000       0.000       0.000

  Direct
    BWT
    MAGE            -0.043      -0.025      -0.015       0.004       0.026       0.030       0.034


Effects from FAGE to BWT

  Total             -0.020      -0.018      -0.017      -0.014      -0.010      -0.010       0.003
  Total indirect    -0.022      -0.006       0.004       0.009       0.013       0.013       0.014

  Specific indirect 1
    BWT
    PAYER
    FAGE            -0.001       0.000       0.000       0.001       0.002       0.002       0.015

  Specific indirect 2
    BWT
    PRGBP
    FAGE            -0.021      -0.008       0.002       0.007       0.011       0.011       0.011

  Specific indirect 3
    BWT
    PRGDM
    FAGE            -0.001       0.000       0.000       0.000       0.000       0.000       0.000

  Specific indirect 4
    BWT
    PAYER
    FEDUC
    FAGE             0.000       0.000       0.000       0.000       0.000       0.000       0.013

  Specific indirect 5
    BWT
    PRGBP
    PAYER
    FAGE            -0.004       0.001       0.001       0.001       0.002       0.002       0.003

  Specific indirect 6
    BWT
    PRGDM
    PAYER
    FAGE             0.000       0.000       0.000       0.000       0.000       0.000       0.000

  Specific indirect 7
    BWT
    PRECAREM
    PAYER
    FAGE             0.000       0.000       0.000       0.000       0.000       0.000       0.000

  Specific indirect 8
    BWT
    PRGBP
    PAYER
    FEDUC
    FAGE            -0.003       0.000       0.000       0.000       0.000       0.000       0.000

  Specific indirect 9
    BWT
    PRGDM
    PAYER
    FEDUC
    FAGE             0.000       0.000       0.000       0.000       0.000       0.000       0.000

  Specific indirect 10
    BWT
    PRECAREM
    PAYER
    FEDUC
    FAGE             0.000       0.000       0.000       0.000       0.000       0.000       0.000

  Direct
    BWT
    FAGE            -0.030      -0.030      -0.028      -0.023      -0.018      -0.010       0.006


Effects from MEDUC to BWT

  Total             -0.045      -0.014       0.009       0.045       0.072       0.074       0.078
  Total indirect    -0.137      -0.108      -0.094      -0.038       0.018       0.024       0.032

  Specific indirect 1
    BWT
    WIC
    MEDUC           -0.053      -0.044      -0.040      -0.023      -0.005      -0.003       0.001

  Specific indirect 2
    BWT
    PRGBP
    MEDUC           -0.324      -0.270      -0.242      -0.171      -0.114      -0.108      -0.103

  Specific indirect 3
    BWT
    PRGDM
    MEDUC           -0.001      -0.001      -0.001       0.000       0.001       0.001       0.004

  Specific indirect 4
    BWT
    BMI
    MEDUC            0.061       0.068       0.072       0.086       0.100       0.103       0.115

  Specific indirect 5
    BWT
    PRECAREM
    MEDUC            0.000       0.000       0.000       0.000       0.001       0.001       0.001

  Specific indirect 6
    BWT
    PRGBP
    WIC
    MEDUC            0.035       0.042       0.043       0.056       0.071       0.074       0.080

  Specific indirect 7
    BWT
    PRGBP
    BMI
    MEDUC           -0.001       0.000       0.001       0.016       0.037       0.050       0.070

  Specific indirect 8
    BWT
    PRGDM
    WIC
    MEDUC           -0.001       0.000       0.000       0.000       0.000       0.000       0.000

  Specific indirect 9
    BWT
    PRGDM
    BMI
    MEDUC           -0.006      -0.002      -0.002      -0.002      -0.001      -0.001       0.000

  Specific indirect 10
    BWT
    PRECAREM
    WIC
    MEDUC            0.000       0.000       0.000       0.000       0.000       0.000       0.000

  Specific indirect 11
    BWT
    PRECAREM
    BMI
    MEDUC            0.000       0.000       0.000       0.000       0.000       0.000       0.000

  Direct
    BWT
    MEDUC            0.001       0.017       0.021       0.080       0.137       0.154       0.180


Effects from FEDUC to BWT

  Total              0.002       0.002       0.003       0.004       0.006       0.008       0.038
  Total indirect     0.002       0.002       0.003       0.004       0.006       0.008       0.038

  Specific indirect 1
    BWT
    PAYER
    FEDUC           -0.001      -0.001       0.000       0.002       0.004       0.005       0.050

  Specific indirect 2
    BWT
    PRGBP
    PAYER
    FEDUC           -0.012       0.001       0.001       0.002       0.004       0.005       0.006

  Specific indirect 3
    BWT
    PRGDM
    PAYER
    FEDUC            0.000       0.000       0.000       0.000       0.000       0.000       0.001

  Specific indirect 4
    BWT
    PRECAREM
    PAYER
    FEDUC            0.000       0.000       0.000       0.000       0.000       0.000       0.000


Effects from MHT to BWT

  Total              0.184       0.186       0.187       0.190       0.193       0.193       0.195
  Total indirect    -0.011      -0.008      -0.007      -0.005      -0.004      -0.003      -0.003

  Specific indirect 1
    BWT
    PRGBP
    MHT             -0.013      -0.009      -0.008      -0.006      -0.004      -0.004      -0.004

  Specific indirect 2
    BWT
    PRGDM
    MHT              0.000       0.000       0.000       0.001       0.001       0.001       0.003

  Direct
    BWT
    MHT              0.191       0.192       0.193       0.195       0.198       0.199       0.201


Effects from BMI to BWT

  Total              0.114       0.115       0.117       0.141       0.171       0.193       0.219
  Total indirect    -0.003      -0.002      -0.001       0.021       0.049       0.066       0.085

  Specific indirect 1
    BWT
    PRGBP
    BMI             -0.001       0.000       0.002       0.023       0.051       0.070       0.089

  Specific indirect 2
    BWT
    PRGDM
    BMI             -0.008      -0.004      -0.003      -0.002      -0.001      -0.001       0.000

  Specific indirect 3
    BWT
    PRECAREM
    BMI              0.000       0.000       0.000       0.000       0.000       0.000       0.000

  Direct
    BWT
    BMI              0.086       0.096       0.102       0.121       0.141       0.143       0.148


Effects from PAYER to BWT

  Total              0.016       0.018       0.020       0.027       0.035       0.038       0.061
  Total indirect    -0.020       0.007       0.009       0.014       0.022       0.029       0.031

  Specific indirect 1
    BWT
    PRGBP
    PAYER           -0.023       0.006       0.008       0.013       0.021       0.029       0.030

  Specific indirect 2
    BWT
    PRGDM
    PAYER            0.000       0.000       0.000       0.000       0.000       0.001       0.002

  Specific indirect 3
    BWT
    PRECAREM
    PAYER            0.000       0.000       0.000       0.001       0.001       0.001       0.001

  Direct
    BWT
    PAYER           -0.007      -0.004       0.002       0.013       0.022       0.026       0.079


Effects from WIC to BWT

  Total              0.025       0.033       0.040       0.074       0.114       0.124       0.147
  Total indirect     0.086       0.090       0.093       0.126       0.166       0.176       0.197

  Specific indirect 1
    BWT
    PRGBP
    WIC              0.086       0.091       0.093       0.126       0.166       0.177       0.197

  Specific indirect 2
    BWT
    PRGDM
    WIC             -0.001      -0.001      -0.001       0.000       0.001       0.001       0.001

  Specific indirect 3
    BWT
    PRECAREM
    WIC              0.000       0.000       0.000       0.000       0.000       0.000       0.000

  Direct
    BWT
    WIC             -0.119      -0.102      -0.094      -0.052      -0.014      -0.007       0.004


Effects from PRECAREM to BWT

  Total             -0.009      -0.009      -0.008      -0.006      -0.003      -0.002       0.001
  Total indirect     0.000       0.000       0.000       0.000       0.000       0.000       0.000

  Direct
    BWT
    PRECAREM        -0.009      -0.009      -0.008      -0.006      -0.003      -0.002       0.001


Effects from AFRAMM to OBGEST

  Total             -0.028      -0.027      -0.026      -0.023      -0.019      -0.018      -0.015
  Total indirect    -0.028      -0.002       0.000       0.005       0.011       0.012       0.015

  Specific indirect 1
    OBGEST
    MEDUC
    AFRAMM          -0.008      -0.003      -0.001       0.001       0.003       0.004       0.004

  Specific indirect 2
    OBGEST
    CIG0
    AFRAMM          -0.033      -0.013      -0.006      -0.003       0.001       0.002       0.003

  Specific indirect 3
    OBGEST
    WIC
    AFRAMM           0.000       0.002       0.002       0.006       0.010       0.011       0.013

  Specific indirect 4
    OBGEST
    PRGBP
    AFRAMM          -0.030      -0.030      -0.030      -0.022      -0.003       0.014       0.025

  Specific indirect 5
    OBGEST
    PRGDM
    AFRAMM          -0.001      -0.001       0.000       0.001       0.002       0.003       0.004

  Specific indirect 6
    OBGEST
    MAGE
    AFRAMM          -0.001       0.000       0.000       0.000       0.001       0.001       0.001

  Specific indirect 7
    OBGEST
    MHT
    AFRAMM          -0.001      -0.001      -0.001      -0.001      -0.001      -0.001      -0.001

  Specific indirect 8
    OBGEST
    BMI
    AFRAMM          -0.015      -0.004       0.000       0.005       0.007       0.007       0.007

  Specific indirect 9
    OBGEST
    MEDUC
    CIG0
    AFRAMM          -0.001       0.000       0.000       0.001       0.003       0.006       0.013

  Specific indirect 10
    OBGEST
    WIC
    MEDUC
    AFRAMM          -0.002      -0.001      -0.001      -0.001       0.000       0.001       0.001

  Specific indirect 11
    OBGEST
    WIC
    MAGE
    AFRAMM           0.000       0.000       0.000       0.000       0.000       0.000       0.000

  Specific indirect 12
    OBGEST
    PRGBP
    MEDUC
    AFRAMM          -0.034      -0.008      -0.003       0.005       0.007       0.007       0.007

  Specific indirect 13
    OBGEST
    PRGBP
    CIG0
    AFRAMM          -0.067      -0.042      -0.026      -0.009      -0.005      -0.005      -0.005

  Specific indirect 14
    OBGEST
    PRGBP
    WIC
    AFRAMM           0.013       0.013       0.014       0.017       0.021       0.022       0.026

  Specific indirect 15
    OBGEST
    PRGBP
    MAGE
    AFRAMM           0.000       0.001       0.001       0.002       0.003       0.003       0.003

  Specific indirect 16
    OBGEST
    PRGBP
    MHT
    AFRAMM           0.000       0.000       0.000       0.000       0.000       0.000       0.000

  Specific indirect 17
    OBGEST
    PRGBP
    BMI
    AFRAMM          -0.014      -0.003       0.000       0.001       0.003       0.003       0.003

  Specific indirect 18
    OBGEST
    PRGDM
    MEDUC
    AFRAMM          -0.001       0.000       0.000       0.000       0.000       0.000       0.002

  Specific indirect 19
    OBGEST
    PRGDM
    CIG0
    AFRAMM          -0.001       0.000       0.000       0.001       0.001       0.001       0.002

  Specific indirect 20
    OBGEST
    PRGDM
    WIC
    AFRAMM          -0.001      -0.001      -0.001       0.000       0.001       0.001       0.001

  Specific indirect 21
    OBGEST
    PRGDM
    MAGE
    AFRAMM           0.000       0.000       0.000       0.001       0.001       0.001       0.001

  Specific indirect 22
    OBGEST
    PRGDM
    MHT
    AFRAMM           0.000       0.000       0.000       0.000       0.000       0.000       0.000

  Specific indirect 23
    OBGEST
    PRGDM
    BMI
    AFRAMM          -0.002      -0.002      -0.002      -0.001       0.000       0.001       0.006

  Specific indirect 24
    OBGEST
    MAGE
    CIG0
    AFRAMM           0.000       0.000       0.000       0.000       0.001       0.002       0.004

  Specific indirect 25
    OBGEST
    BMI
    MEDUC
    AFRAMM          -0.002      -0.002      -0.002      -0.001       0.001       0.002       0.007

  Specific indirect 26
    OBGEST
    BMI
    CIG0
    AFRAMM           0.002       0.002       0.002       0.003       0.005       0.009       0.019

  Specific indirect 27
    OBGEST
    BMI
    MAGE
    AFRAMM          -0.001      -0.001      -0.001      -0.001      -0.001      -0.001       0.000

  Specific indirect 28
    OBGEST
    PRECAREM
    MEDUC
    AFRAMM           0.000       0.000       0.000       0.000       0.000       0.000       0.000

  Specific indirect 29
    OBGEST
    PRECAREM
    CIG0
    AFRAMM           0.000       0.000       0.000       0.000       0.000       0.001       0.001

  Specific indirect 30
    OBGEST
    PRECAREM
    WIC
    AFRAMM           0.000       0.000       0.000       0.000       0.000       0.000       0.000

  Specific indirect 31
    OBGEST
    PRECAREM
    MAGE
    AFRAMM           0.000       0.000       0.000       0.000       0.000       0.000       0.000

  Specific indirect 32
    OBGEST
    PRECAREM
    BMI
    AFRAMM           0.000       0.000       0.000       0.000       0.000       0.000       0.000

  Specific indirect 33
    OBGEST
    WIC
    MEDUC
    CIG0
    AFRAMM          -0.002      -0.001      -0.001       0.000       0.000       0.000       0.000

  Specific indirect 34
    OBGEST
    WIC
    MAGE
    CIG0
    AFRAMM           0.000       0.000       0.000       0.000       0.000       0.000       0.000

  Specific indirect 35
    OBGEST
    PRGBP
    MEDUC
    CIG0
    AFRAMM           0.002       0.002       0.002       0.004       0.010       0.017       0.042

  Specific indirect 36
    OBGEST
    PRGBP
    WIC
    MEDUC
    AFRAMM          -0.003      -0.002      -0.002      -0.002       0.001       0.002       0.005

  Specific indirect 37
    OBGEST
    PRGBP
    WIC
    MAGE
    AFRAMM           0.000       0.000       0.000       0.000       0.000       0.000       0.000

  Specific indirect 38
    OBGEST
    PRGBP
    MAGE
    CIG0
    AFRAMM           0.001       0.001       0.001       0.001       0.002       0.002       0.004

  Specific indirect 39
    OBGEST
    PRGBP
    BMI
    MEDUC
    AFRAMM          -0.001      -0.001      -0.001       0.000       0.000       0.001       0.007

  Specific indirect 40
    OBGEST
    PRGBP
    BMI
    CIG0
    AFRAMM           0.000       0.000       0.000       0.001       0.003       0.007       0.018

  Specific indirect 41
    OBGEST
    PRGBP
    BMI
    MAGE
    AFRAMM          -0.001      -0.001      -0.001       0.000       0.000       0.000       0.000

  Specific indirect 42
    OBGEST
    PRGDM
    MEDUC
    CIG0
    AFRAMM          -0.002       0.000       0.000       0.000       0.000       0.000       0.001

  Specific indirect 43
    OBGEST
    PRGDM
    WIC
    MEDUC
    AFRAMM           0.000       0.000       0.000       0.000       0.000       0.000       0.000

  Specific indirect 44
    OBGEST
    PRGDM
    WIC
    MAGE
    AFRAMM           0.000       0.000       0.000       0.000       0.000       0.000       0.000

  Specific indirect 45
    OBGEST
    PRGDM
    MAGE
    CIG0
    AFRAMM           0.000       0.000       0.000       0.000       0.001       0.001       0.001

  Specific indirect 46
    OBGEST
    PRGDM
    BMI
    MEDUC
    AFRAMM          -0.003       0.000       0.000       0.000       0.001       0.001       0.001

  Specific indirect 47
    OBGEST
    PRGDM
    BMI
    CIG0
    AFRAMM          -0.007      -0.002      -0.001      -0.001      -0.001       0.000       0.000

  Specific indirect 48
    OBGEST
    PRGDM
    BMI
    MAGE
    AFRAMM           0.000       0.000       0.000       0.000       0.000       0.000       0.000

  Specific indirect 49
    OBGEST
    BMI
    MEDUC
    CIG0
    AFRAMM          -0.009      -0.004      -0.002      -0.001      -0.001      -0.001      -0.001

  Specific indirect 50
    OBGEST
    BMI
    MAGE
    CIG0
    AFRAMM          -0.002      -0.001      -0.001       0.000       0.000       0.000       0.000

  Specific indirect 51
    OBGEST
    PRECAREM
    MEDUC
    CIG0
    AFRAMM           0.000       0.000       0.000       0.000       0.000       0.000       0.000

  Specific indirect 52
    OBGEST
    PRECAREM
    WIC
    MEDUC
    AFRAMM           0.000       0.000       0.000       0.000       0.000       0.000       0.000

  Specific indirect 53
    OBGEST
    PRECAREM
    WIC
    MAGE
    AFRAMM           0.000       0.000       0.000       0.000       0.000       0.000       0.000

  Specific indirect 54
    OBGEST
    PRECAREM
    MAGE
    CIG0
    AFRAMM           0.000       0.000       0.000       0.000       0.000       0.000       0.000

  Specific indirect 55
    OBGEST
    PRECAREM
    BMI
    MEDUC
    AFRAMM           0.000       0.000       0.000       0.000       0.000       0.000       0.000

  Specific indirect 56
    OBGEST
    PRECAREM
    BMI
    CIG0
    AFRAMM           0.000       0.000       0.000       0.000       0.000       0.000       0.000

  Specific indirect 57
    OBGEST
    PRECAREM
    BMI
    MAGE
    AFRAMM           0.000       0.000       0.000       0.000       0.000       0.000       0.000

  Specific indirect 58
    OBGEST
    PRGBP
    WIC
    MEDUC
    CIG0
    AFRAMM          -0.006      -0.004      -0.003      -0.001      -0.001      -0.001      -0.001

  Specific indirect 59
    OBGEST
    PRGBP
    WIC
    MAGE
    CIG0
    AFRAMM          -0.001      -0.001       0.000       0.000       0.000       0.000       0.000

  Specific indirect 60
    OBGEST
    PRGBP
    BMI
    MEDUC
    CIG0
    AFRAMM          -0.009      -0.003      -0.001       0.000       0.000       0.000       0.000

  Specific indirect 61
    OBGEST
    PRGBP
    BMI
    MAGE
    CIG0
    AFRAMM          -0.002      -0.001       0.000       0.000       0.000       0.000       0.000

  Specific indirect 62
    OBGEST
    PRGDM
    WIC
    MEDUC
    CIG0
    AFRAMM           0.000       0.000       0.000       0.000       0.000       0.000       0.000

  Specific indirect 63
    OBGEST
    PRGDM
    WIC
    MAGE
    CIG0
    AFRAMM           0.000       0.000       0.000       0.000       0.000       0.000       0.000

  Specific indirect 64
    OBGEST
    PRGDM
    BMI
    MEDUC
    CIG0
    AFRAMM           0.000       0.000       0.000       0.000       0.001       0.001       0.003

  Specific indirect 65
    OBGEST
    PRGDM
    BMI
    MAGE
    CIG0
    AFRAMM           0.000       0.000       0.000       0.000       0.000       0.000       0.001

  Specific indirect 66
    OBGEST
    PRECAREM
    WIC
    MEDUC
    CIG0
    AFRAMM           0.000       0.000       0.000       0.000       0.000       0.000       0.000

  Specific indirect 67
    OBGEST
    PRECAREM
    WIC
    MAGE
    CIG0
    AFRAMM           0.000       0.000       0.000       0.000       0.000       0.000       0.000

  Specific indirect 68
    OBGEST
    PRECAREM
    BMI
    MEDUC
    CIG0
    AFRAMM           0.000       0.000       0.000       0.000       0.000       0.000       0.000

  Specific indirect 69
    OBGEST
    PRECAREM
    BMI
    MAGE
    CIG0
    AFRAMM           0.000       0.000       0.000       0.000       0.000       0.000       0.000

  Direct
    OBGEST
    AFRAMM          -0.039      -0.037      -0.034      -0.028      -0.022      -0.020       0.008


Effects from MHISP to OBGEST

  Total             -0.010      -0.010      -0.009      -0.006      -0.002       0.000       0.003
  Total indirect    -0.029       0.009       0.012       0.018       0.025       0.027       0.031

  Specific indirect 1
    OBGEST
    MEDUC
    MHISP           -0.008      -0.002       0.000       0.005       0.009       0.010       0.012

  Specific indirect 2
    OBGEST
    CIG0
    MHISP           -0.059      -0.024      -0.011      -0.005       0.002       0.004       0.005

  Specific indirect 3
    OBGEST
    WIC
    MHISP            0.000       0.002       0.003       0.008       0.013       0.014       0.017

  Specific indirect 4
    OBGEST
    PRGBP
    MHISP           -0.018      -0.018      -0.019      -0.009       0.025       0.053       0.066

  Specific indirect 5
    OBGEST
    PRGDM
    MHISP           -0.003      -0.002      -0.002      -0.001       0.001       0.001       0.003

  Specific indirect 6
    OBGEST
    MAGE
    MHISP           -0.002      -0.001       0.000       0.000       0.001       0.001       0.001

  Specific indirect 7
    OBGEST
    MHT
    MHISP           -0.009      -0.008      -0.008      -0.007      -0.007      -0.007      -0.006

  Specific indirect 8
    OBGEST
    BMI
    MHISP           -0.025      -0.010      -0.003       0.005       0.007       0.007       0.007

  Specific indirect 9
    OBGEST
    MEDUC
    CIG0
    MHISP           -0.001       0.000       0.000       0.002       0.006       0.011       0.023

  Specific indirect 10
    OBGEST
    WIC
    MEDUC
    MHISP           -0.005      -0.004      -0.004      -0.002       0.000       0.000       0.002

  Specific indirect 11
    OBGEST
    WIC
    MAGE
    MHISP            0.000       0.000       0.000       0.000       0.000       0.000       0.000

  Specific indirect 12
    OBGEST
    PRGBP
    MEDUC
    MHISP           -0.041      -0.003       0.005       0.015       0.021       0.021       0.022

  Specific indirect 13
    OBGEST
    PRGBP
    CIG0
    MHISP           -0.118      -0.078      -0.046      -0.015      -0.008      -0.008      -0.008

  Specific indirect 14
    OBGEST
    PRGBP
    WIC
    MHISP            0.017       0.017       0.018       0.022       0.027       0.030       0.040

  Specific indirect 15
    OBGEST
    PRGBP
    MAGE
    MHISP           -0.003      -0.001       0.000       0.001       0.002       0.002       0.002

  Specific indirect 16
    OBGEST
    PRGBP
    MHT
    MHISP            0.001       0.001       0.001       0.002       0.002       0.002       0.004

  Specific indirect 17
    OBGEST
    PRGBP
    BMI
    MHISP           -0.024      -0.008      -0.002       0.001       0.003       0.003       0.003

  Specific indirect 18
    OBGEST
    PRGDM
    MEDUC
    MHISP           -0.002      -0.001      -0.001       0.000       0.000       0.001       0.002

  Specific indirect 19
    OBGEST
    PRGDM
    CIG0
    MHISP           -0.002       0.000       0.000       0.001       0.002       0.002       0.004

  Specific indirect 20
    OBGEST
    PRGDM
    WIC
    MHISP           -0.002      -0.001      -0.001       0.000       0.001       0.001       0.001

  Specific indirect 21
    OBGEST
    PRGDM
    MAGE
    MHISP           -0.001       0.000       0.000       0.000       0.001       0.001       0.001

  Specific indirect 22
    OBGEST
    PRGDM
    MHT
    MHISP           -0.003      -0.003      -0.002      -0.002      -0.002      -0.002      -0.002

  Specific indirect 23
    OBGEST
    PRGDM
    BMI
    MHISP           -0.002      -0.002      -0.002      -0.001       0.001       0.003       0.010

  Specific indirect 24
    OBGEST
    MAGE
    CIG0
    MHISP           -0.001       0.000       0.000       0.000       0.001       0.003       0.007

  Specific indirect 25
    OBGEST
    BMI
    MEDUC
    MHISP           -0.007      -0.006      -0.006      -0.004      -0.001       0.001       0.008

  Specific indirect 26
    OBGEST
    BMI
    CIG0
    MHISP            0.003       0.003       0.003       0.004       0.010       0.017       0.033

  Specific indirect 27
    OBGEST
    BMI
    MAGE
    MHISP           -0.001      -0.001      -0.001      -0.001       0.000       0.000       0.001

  Specific indirect 28
    OBGEST
    PRECAREM
    MEDUC
    MHISP            0.000       0.000       0.000       0.000       0.000       0.000       0.000

  Specific indirect 29
    OBGEST
    PRECAREM
    CIG0
    MHISP            0.000       0.000       0.000       0.000       0.001       0.001       0.002

  Specific indirect 30
    OBGEST
    PRECAREM
    WIC
    MHISP            0.000       0.000       0.000       0.000       0.000       0.000       0.000

  Specific indirect 31
    OBGEST
    PRECAREM
    MAGE
    MHISP            0.000       0.000       0.000       0.000       0.000       0.000       0.000

  Specific indirect 32
    OBGEST
    PRECAREM
    BMI
    MHISP            0.000       0.000       0.000       0.000       0.000       0.000       0.001

  Specific indirect 33
    OBGEST
    WIC
    MEDUC
    CIG0
    MHISP           -0.004      -0.002      -0.002      -0.001       0.000       0.000       0.000

  Specific indirect 34
    OBGEST
    WIC
    MAGE
    CIG0
    MHISP           -0.001       0.000       0.000       0.000       0.000       0.000       0.000

  Specific indirect 35
    OBGEST
    PRGBP
    MEDUC
    CIG0
    MHISP            0.003       0.003       0.004       0.006       0.017       0.032       0.075

  Specific indirect 36
    OBGEST
    PRGBP
    WIC
    MEDUC
    MHISP           -0.007      -0.007      -0.007      -0.005      -0.001       0.001       0.006

  Specific indirect 37
    OBGEST
    PRGBP
    WIC
    MAGE
    MHISP            0.000       0.000       0.000       0.000       0.000       0.000       0.001

  Specific indirect 38
    OBGEST
    PRGBP
    MAGE
    CIG0
    MHISP            0.001       0.001       0.001       0.002       0.003       0.005       0.008

  Specific indirect 39
    OBGEST
    PRGBP
    BMI
    MEDUC
    MHISP           -0.003      -0.003      -0.003      -0.001       0.000       0.001       0.008

  Specific indirect 40
    OBGEST
    PRGBP
    BMI
    CIG0
    MHISP            0.000       0.000       0.000       0.001       0.006       0.014       0.031

  Specific indirect 41
    OBGEST
    PRGBP
    BMI
    MAGE
    MHISP            0.000       0.000       0.000       0.000       0.000       0.000       0.001

  Specific indirect 42
    OBGEST
    PRGDM
    MEDUC
    CIG0
    MHISP           -0.004      -0.001       0.000       0.000       0.000       0.000       0.001

  Specific indirect 43
    OBGEST
    PRGDM
    WIC
    MEDUC
    MHISP            0.000       0.000       0.000       0.000       0.000       0.000       0.000

  Specific indirect 44
    OBGEST
    PRGDM
    WIC
    MAGE
    MHISP            0.000       0.000       0.000       0.000       0.000       0.000       0.000

  Specific indirect 45
    OBGEST
    PRGDM
    MAGE
    CIG0
    MHISP            0.000       0.000       0.000       0.000       0.001       0.001       0.003

  Specific indirect 46
    OBGEST
    PRGDM
    BMI
    MEDUC
    MHISP           -0.003       0.000       0.000       0.001       0.002       0.002       0.002

  Specific indirect 47
    OBGEST
    PRGDM
    BMI
    CIG0
    MHISP           -0.012      -0.005      -0.003      -0.001      -0.001      -0.001      -0.001

  Specific indirect 48
    OBGEST
    PRGDM
    BMI
    MAGE
    MHISP            0.000       0.000       0.000       0.000       0.000       0.000       0.000

  Specific indirect 49
    OBGEST
    BMI
    MEDUC
    CIG0
    MHISP           -0.016      -0.008      -0.004      -0.002      -0.001      -0.001      -0.001

  Specific indirect 50
    OBGEST
    BMI
    MAGE
    CIG0
    MHISP           -0.003      -0.002      -0.001      -0.001       0.000       0.000       0.000

  Specific indirect 51
    OBGEST
    PRECAREM
    MEDUC
    CIG0
    MHISP            0.000       0.000       0.000       0.000       0.000       0.000       0.000

  Specific indirect 52
    OBGEST
    PRECAREM
    WIC
    MEDUC
    MHISP            0.000       0.000       0.000       0.000       0.000       0.000       0.000

  Specific indirect 53
    OBGEST
    PRECAREM
    WIC
    MAGE
    MHISP            0.000       0.000       0.000       0.000       0.000       0.000       0.000

  Specific indirect 54
    OBGEST
    PRECAREM
    MAGE
    CIG0
    MHISP            0.000       0.000       0.000       0.000       0.000       0.000       0.000

  Specific indirect 55
    OBGEST
    PRECAREM
    BMI
    MEDUC
    MHISP            0.000       0.000       0.000       0.000       0.000       0.000       0.000

  Specific indirect 56
    OBGEST
    PRECAREM
    BMI
    CIG0
    MHISP           -0.001       0.000       0.000       0.000       0.000       0.000       0.000

  Specific indirect 57
    OBGEST
    PRECAREM
    BMI
    MAGE
    MHISP            0.000       0.000       0.000       0.000       0.000       0.000       0.000

  Specific indirect 58
    OBGEST
    PRGBP
    WIC
    MEDUC
    CIG0
    MHISP           -0.011      -0.007      -0.005      -0.002      -0.001      -0.001      -0.001

  Specific indirect 59
    OBGEST
    PRGBP
    WIC
    MAGE
    CIG0
    MHISP           -0.002      -0.001       0.000       0.000       0.000       0.000       0.000

  Specific indirect 60
    OBGEST
    PRGBP
    BMI
    MEDUC
    CIG0
    MHISP           -0.015      -0.006      -0.003      -0.001       0.000       0.000       0.000

  Specific indirect 61
    OBGEST
    PRGBP
    BMI
    MAGE
    CIG0
    MHISP           -0.003      -0.002      -0.001       0.000       0.000       0.000       0.000

  Specific indirect 62
    OBGEST
    PRGDM
    WIC
    MEDUC
    CIG0
    MHISP            0.000       0.000       0.000       0.000       0.000       0.000       0.000

  Specific indirect 63
    OBGEST
    PRGDM
    WIC
    MAGE
    CIG0
    MHISP            0.000       0.000       0.000       0.000       0.000       0.000       0.000

  Specific indirect 64
    OBGEST
    PRGDM
    BMI
    MEDUC
    CIG0
    MHISP            0.000       0.000       0.000       0.001       0.001       0.002       0.006

  Specific indirect 65
    OBGEST
    PRGDM
    BMI
    MAGE
    CIG0
    MHISP            0.000       0.000       0.000       0.000       0.000       0.001       0.001

  Specific indirect 66
    OBGEST
    PRECAREM
    WIC
    MEDUC
    CIG0
    MHISP            0.000       0.000       0.000       0.000       0.000       0.000       0.000

  Specific indirect 67
    OBGEST
    PRECAREM
    WIC
    MAGE
    CIG0
    MHISP            0.000       0.000       0.000       0.000       0.000       0.000       0.000

  Specific indirect 68
    OBGEST
    PRECAREM
    BMI
    MEDUC
    CIG0
    MHISP            0.000       0.000       0.000       0.000       0.000       0.000       0.000

  Specific indirect 69
    OBGEST
    PRECAREM
    BMI
    MAGE
    CIG0
    MHISP            0.000       0.000       0.000       0.000       0.000       0.000       0.000

  Direct
    OBGEST
    MHISP           -0.036      -0.033      -0.031      -0.023      -0.017      -0.014       0.028


Effects from OTHM to OBGEST

  Total             -0.043      -0.042      -0.041      -0.037      -0.034      -0.033      -0.029
  Total indirect    -0.065      -0.050      -0.046      -0.032      -0.016      -0.012      -0.005

  Specific indirect 1
    OBGEST
    MEDUC
    OTHM            -0.026      -0.018      -0.015      -0.009      -0.001       0.000       0.002

  Specific indirect 2
    OBGEST
    CIG0
    OTHM            -0.038      -0.021      -0.017      -0.009       0.001       0.003       0.005

  Specific indirect 3
    OBGEST
    WIC
    OTHM            -0.005      -0.005      -0.004      -0.002       0.000       0.000       0.001

  Specific indirect 4
    OBGEST
    PRGBP
    OTHM             0.045       0.047       0.048       0.069       0.095       0.113       0.137

  Specific indirect 5
    OBGEST
    PRGDM
    OTHM            -0.024      -0.021      -0.020      -0.017      -0.015      -0.014      -0.013

  Specific indirect 6
    OBGEST
    MAGE
    OTHM            -0.009      -0.006      -0.003      -0.001       0.002       0.002       0.002

  Specific indirect 7
    OBGEST
    MHT
    OTHM            -0.008      -0.007      -0.007      -0.007      -0.006      -0.006      -0.006

  Specific indirect 8
    OBGEST
    BMI
    OTHM            -0.047      -0.035      -0.031      -0.025      -0.019      -0.017      -0.016

  Specific indirect 9
    OBGEST
    MEDUC
    CIG0
    OTHM            -0.001       0.000       0.000       0.004       0.007       0.009       0.015

  Specific indirect 10
    OBGEST
    WIC
    MEDUC
    OTHM             0.000       0.001       0.001       0.003       0.005       0.006       0.006

  Specific indirect 11
    OBGEST
    WIC
    MAGE
    OTHM             0.000       0.000       0.000       0.000       0.000       0.000       0.001

  Specific indirect 12
    OBGEST
    PRGBP
    MEDUC
    OTHM            -0.075      -0.046      -0.036      -0.026      -0.018      -0.017      -0.016

  Specific indirect 13
    OBGEST
    PRGBP
    CIG0
    OTHM            -0.074      -0.061      -0.051      -0.032      -0.019      -0.018      -0.018

  Specific indirect 14
    OBGEST
    PRGBP
    WIC
    OTHM            -0.009      -0.009      -0.009      -0.006      -0.004       0.000       0.004

  Specific indirect 15
    OBGEST
    PRGBP
    MAGE
    OTHM            -0.010      -0.009      -0.009      -0.007      -0.006      -0.005      -0.005

  Specific indirect 16
    OBGEST
    PRGBP
    MHT
    OTHM             0.001       0.001       0.001       0.002       0.002       0.002       0.003

  Specific indirect 17
    OBGEST
    PRGBP
    BMI
    OTHM            -0.040      -0.026      -0.018      -0.008      -0.001       0.000       0.000

  Specific indirect 18
    OBGEST
    PRGDM
    MEDUC
    OTHM            -0.002      -0.001      -0.001       0.000       0.001       0.002       0.004

  Specific indirect 19
    OBGEST
    PRGDM
    CIG0
    OTHM            -0.001       0.000       0.000       0.002       0.004       0.004       0.005

  Specific indirect 20
    OBGEST
    PRGDM
    WIC
    OTHM             0.000       0.000       0.000       0.000       0.000       0.000       0.001

  Specific indirect 21
    OBGEST
    PRGDM
    MAGE
    OTHM            -0.003      -0.003      -0.003      -0.002      -0.002      -0.002      -0.002

  Specific indirect 22
    OBGEST
    PRGDM
    MHT
    OTHM            -0.003      -0.002      -0.002      -0.002      -0.002      -0.002      -0.002

  Specific indirect 23
    OBGEST
    PRGDM
    BMI
    OTHM             0.005       0.006       0.006       0.007       0.009       0.009       0.015

  Specific indirect 24
    OBGEST
    MAGE
    CIG0
    OTHM            -0.001      -0.001      -0.001       0.000       0.001       0.003       0.004

  Specific indirect 25
    OBGEST
    BMI
    MEDUC
    OTHM             0.005       0.005       0.006       0.007       0.010       0.012       0.018

  Specific indirect 26
    OBGEST
    BMI
    CIG0
    OTHM             0.005       0.006       0.006       0.009       0.011       0.014       0.021

  Specific indirect 27
    OBGEST
    BMI
    MAGE
    OTHM             0.002       0.002       0.003       0.003       0.004       0.004       0.005

  Specific indirect 28
    OBGEST
    PRECAREM
    MEDUC
    OTHM             0.000       0.000       0.000       0.000       0.000       0.000       0.000

  Specific indirect 29
    OBGEST
    PRECAREM
    CIG0
    OTHM             0.001       0.001       0.001       0.001       0.001       0.001       0.001

  Specific indirect 30
    OBGEST
    PRECAREM
    WIC
    OTHM             0.000       0.000       0.000       0.000       0.000       0.000       0.000

  Specific indirect 31
    OBGEST
    PRECAREM
    MAGE
    OTHM             0.000       0.000       0.000       0.000       0.000       0.000       0.000

  Specific indirect 32
    OBGEST
    PRECAREM
    BMI
    OTHM             0.000       0.000       0.000       0.000       0.001       0.001       0.001

  Specific indirect 33
    OBGEST
    WIC
    MEDUC
    CIG0
    OTHM            -0.003      -0.003      -0.003      -0.002      -0.001       0.000       0.000

  Specific indirect 34
    OBGEST
    WIC
    MAGE
    CIG0
    OTHM             0.000       0.000       0.000       0.000       0.000       0.000       0.000

  Specific indirect 35
    OBGEST
    PRGBP
    MEDUC
    CIG0
    OTHM             0.007       0.008       0.008       0.013       0.019       0.025       0.044

  Specific indirect 36
    OBGEST
    PRGBP
    WIC
    MEDUC
    OTHM             0.006       0.007       0.007       0.009       0.011       0.011       0.014

  Specific indirect 37
    OBGEST
    PRGBP
    WIC
    MAGE
    OTHM             0.000       0.000       0.000       0.000       0.001       0.002       0.003

  Specific indirect 38
    OBGEST
    PRGBP
    MAGE
    CIG0
    OTHM             0.002       0.002       0.002       0.003       0.004       0.004       0.005

  Specific indirect 39
    OBGEST
    PRGBP
    BMI
    MEDUC
    OTHM             0.000       0.000       0.000       0.002       0.006       0.009       0.016

  Specific indirect 40
    OBGEST
    PRGBP
    BMI
    CIG0
    OTHM             0.000       0.000       0.000       0.003       0.007       0.011       0.019

  Specific indirect 41
    OBGEST
    PRGBP
    BMI
    MAGE
    OTHM             0.000       0.000       0.000       0.001       0.002       0.003       0.004

  Specific indirect 42
    OBGEST
    PRGDM
    MEDUC
    CIG0
    OTHM            -0.002      -0.001      -0.001       0.000       0.000       0.000       0.001

  Specific indirect 43
    OBGEST
    PRGDM
    WIC
    MEDUC
    OTHM            -0.001      -0.001       0.000       0.000       0.000       0.000       0.000

  Specific indirect 44
    OBGEST
    PRGDM
    WIC
    MAGE
    OTHM             0.000       0.000       0.000       0.000       0.000       0.000       0.000

  Specific indirect 45
    OBGEST
    PRGDM
    MAGE
    CIG0
    OTHM             0.001       0.001       0.001       0.001       0.001       0.001       0.002

  Specific indirect 46
    OBGEST
    PRGDM
    BMI
    MEDUC
    OTHM            -0.006      -0.003      -0.003      -0.002      -0.002      -0.002      -0.001

  Specific indirect 47
    OBGEST
    PRGDM
    BMI
    CIG0
    OTHM            -0.007      -0.004      -0.003      -0.003      -0.002      -0.002      -0.002

  Specific indirect 48
    OBGEST
    PRGDM
    BMI
    MAGE
    OTHM            -0.001      -0.001      -0.001      -0.001      -0.001      -0.001      -0.001

  Specific indirect 49
    OBGEST
    BMI
    MEDUC
    CIG0
    OTHM            -0.010      -0.006      -0.005      -0.004      -0.003      -0.002      -0.002

  Specific indirect 50
    OBGEST
    BMI
    MAGE
    CIG0
    OTHM            -0.002      -0.002      -0.002      -0.001      -0.001      -0.001      -0.001

  Specific indirect 51
    OBGEST
    PRECAREM
    MEDUC
    CIG0
    OTHM             0.000       0.000       0.000       0.000       0.000       0.000       0.000

  Specific indirect 52
    OBGEST
    PRECAREM
    WIC
    MEDUC
    OTHM             0.000       0.000       0.000       0.000       0.000       0.000       0.000

  Specific indirect 53
    OBGEST
    PRECAREM
    WIC
    MAGE
    OTHM             0.000       0.000       0.000       0.000       0.000       0.000       0.000

  Specific indirect 54
    OBGEST
    PRECAREM
    MAGE
    CIG0
    OTHM             0.000       0.000       0.000       0.000       0.000       0.000       0.000

  Specific indirect 55
    OBGEST
    PRECAREM
    BMI
    MEDUC
    OTHM             0.000       0.000       0.000       0.000       0.000       0.000       0.000

  Specific indirect 56
    OBGEST
    PRECAREM
    BMI
    CIG0
    OTHM             0.000       0.000       0.000       0.000       0.000       0.000       0.000

  Specific indirect 57
    OBGEST
    PRECAREM
    BMI
    MAGE
    OTHM             0.000       0.000       0.000       0.000       0.000       0.000       0.000

  Specific indirect 58
    OBGEST
    PRGBP
    WIC
    MEDUC
    CIG0
    OTHM            -0.007      -0.006      -0.005      -0.004      -0.003      -0.003      -0.003

  Specific indirect 59
    OBGEST
    PRGBP
    WIC
    MAGE
    CIG0
    OTHM            -0.001      -0.001       0.000       0.000       0.000       0.000       0.000

  Specific indirect 60
    OBGEST
    PRGBP
    BMI
    MEDUC
    CIG0
    OTHM            -0.009      -0.005      -0.003      -0.001       0.000       0.000       0.000

  Specific indirect 61
    OBGEST
    PRGBP
    BMI
    MAGE
    CIG0
    OTHM            -0.002      -0.001      -0.001       0.000       0.000       0.000       0.000

  Specific indirect 62
    OBGEST
    PRGDM
    WIC
    MEDUC
    CIG0
    OTHM             0.000       0.000       0.000       0.000       0.000       0.000       0.000

  Specific indirect 63
    OBGEST
    PRGDM
    WIC
    MAGE
    CIG0
    OTHM             0.000       0.000       0.000       0.000       0.000       0.000       0.000

  Specific indirect 64
    OBGEST
    PRGDM
    BMI
    MEDUC
    CIG0
    OTHM             0.001       0.001       0.001       0.001       0.001       0.002       0.004

  Specific indirect 65
    OBGEST
    PRGDM
    BMI
    MAGE
    CIG0
    OTHM             0.000       0.000       0.000       0.000       0.000       0.000       0.001

  Specific indirect 66
    OBGEST
    PRECAREM
    WIC
    MEDUC
    CIG0
    OTHM             0.000       0.000       0.000       0.000       0.000       0.000       0.000

  Specific indirect 67
    OBGEST
    PRECAREM
    WIC
    MAGE
    CIG0
    OTHM             0.000       0.000       0.000       0.000       0.000       0.000       0.000

  Specific indirect 68
    OBGEST
    PRECAREM
    BMI
    MEDUC
    CIG0
    OTHM             0.000       0.000       0.000       0.000       0.000       0.000       0.000

  Specific indirect 69
    OBGEST
    PRECAREM
    BMI
    MAGE
    CIG0
    OTHM             0.000       0.000       0.000       0.000       0.000       0.000       0.000

  Direct
    OBGEST
    OTHM            -0.033      -0.027      -0.022      -0.006       0.009       0.013       0.033


Effects from AFRAMF to OBGEST

  Total             -0.023      -0.021      -0.020      -0.017      -0.014      -0.013      -0.010
  Total indirect     0.012       0.012       0.013       0.016       0.022       0.025       0.028

  Specific indirect 1
    OBGEST
    CIG0
    AFRAMF          -0.033      -0.018      -0.012      -0.006       0.001       0.003       0.004

  Specific indirect 2
    OBGEST
    WIC
    AFRAMF           0.000       0.001       0.002       0.007       0.011       0.012       0.017

  Specific indirect 3
    OBGEST
    PRGBP
    AFRAMF          -0.006      -0.003      -0.002       0.001       0.008       0.012       0.018

  Specific indirect 4
    OBGEST
    PRGDM
    AFRAMF           0.002       0.003       0.003       0.004       0.005       0.005       0.006

  Specific indirect 5
    OBGEST
    FAGE
    AFRAMF          -0.002      -0.001       0.000       0.000       0.000       0.000       0.000

  Specific indirect 6
    OBGEST
    PAYER
    FEDUC
    AFRAMF          -0.006       0.000       0.000       0.000       0.000       0.000       0.000

  Specific indirect 7
    OBGEST
    PAYER
    FAGE
    AFRAMF          -0.002       0.000       0.000       0.000       0.000       0.000       0.000

  Specific indirect 8
    OBGEST
    MEDUC
    CIG0
    AFRAMF          -0.001       0.000       0.000       0.003       0.005       0.008       0.013

  Specific indirect 9
    OBGEST
    PRGBP
    CIG0
    AFRAMF          -0.064      -0.055      -0.041      -0.021      -0.012      -0.012      -0.011

  Specific indirect 10
    OBGEST
    PRGBP
    WIC
    AFRAMF           0.013       0.013       0.013       0.018       0.025       0.033       0.042

  Specific indirect 11
    OBGEST
    PRGBP
    FAGE
    AFRAMF          -0.001      -0.001      -0.001       0.000       0.000       0.001       0.002

  Specific indirect 12
    OBGEST
    PRGDM
    CIG0
    AFRAMF          -0.001       0.000       0.000       0.001       0.002       0.003       0.003

  Specific indirect 13
    OBGEST
    PRGDM
    WIC
    AFRAMF          -0.001      -0.001      -0.001       0.000       0.001       0.001       0.001

  Specific indirect 14
    OBGEST
    PRGDM
    FAGE
    AFRAMF           0.000       0.000       0.000       0.000       0.000       0.000       0.000

  Specific indirect 15
    OBGEST
    MAGE
    CIG0
    AFRAMF          -0.001      -0.001       0.000       0.000       0.001       0.002       0.004

  Specific indirect 16
    OBGEST
    BMI
    CIG0
    AFRAMF           0.004       0.004       0.004       0.006       0.009       0.012       0.017

  Specific indirect 17
    OBGEST
    PRECAREM
    CIG0
    AFRAMF           0.000       0.000       0.000       0.000       0.001       0.001       0.001

  Specific indirect 18
    OBGEST
    PRECAREM
    WIC
    AFRAMF           0.000       0.000       0.000       0.000       0.000       0.000       0.000

  Specific indirect 19
    OBGEST
    PAYER
    FEDUC
    FAGE
    AFRAMF          -0.001       0.000       0.000       0.000       0.000       0.000       0.000

  Specific indirect 20
    OBGEST
    WIC
    MEDUC
    CIG0
    AFRAMF          -0.003      -0.002      -0.002      -0.001       0.000       0.000       0.000

  Specific indirect 21
    OBGEST
    WIC
    MAGE
    CIG0
    AFRAMF           0.000       0.000       0.000       0.000       0.000       0.000       0.000

  Specific indirect 22
    OBGEST
    PRGBP
    PAYER
    FEDUC
    AFRAMF          -0.001      -0.001       0.000       0.000       0.000       0.000       0.002

  Specific indirect 23
    OBGEST
    PRGBP
    PAYER
    FAGE
    AFRAMF           0.000       0.000       0.000       0.000       0.000       0.000       0.000

  Specific indirect 24
    OBGEST
    PRGBP
    MEDUC
    CIG0
    AFRAMF           0.005       0.005       0.005       0.008       0.015       0.023       0.044

  Specific indirect 25
    OBGEST
    PRGBP
    MAGE
    CIG0
    AFRAMF           0.001       0.001       0.001       0.002       0.003       0.003       0.005

  Specific indirect 26
    OBGEST
    PRGBP
    BMI
    CIG0
    AFRAMF           0.000       0.000       0.000       0.002       0.005       0.010       0.017

  Specific indirect 27
    OBGEST
    PRGDM
    PAYER
    FEDUC
    AFRAMF          -0.001       0.000       0.000       0.000       0.000       0.000       0.000

  Specific indirect 28
    OBGEST
    PRGDM
    PAYER
    FAGE
    AFRAMF           0.000       0.000       0.000       0.000       0.000       0.000       0.000

  Specific indirect 29
    OBGEST
    PRGDM
    MEDUC
    CIG0
    AFRAMF          -0.003      -0.001       0.000       0.000       0.000       0.000       0.001

  Specific indirect 30
    OBGEST
    PRGDM
    MAGE
    CIG0
    AFRAMF           0.000       0.000       0.000       0.001       0.001       0.001       0.002

  Specific indirect 31
    OBGEST
    PRGDM
    BMI
    CIG0
    AFRAMF          -0.008      -0.003      -0.002      -0.002      -0.001      -0.001      -0.001

  Specific indirect 32
    OBGEST
    BMI
    MEDUC
    CIG0
    AFRAMF          -0.009      -0.005      -0.004      -0.002      -0.002      -0.002      -0.001

  Specific indirect 33
    OBGEST
    BMI
    MAGE
    CIG0
    AFRAMF          -0.002      -0.001      -0.001      -0.001      -0.001      -0.001      -0.001

  Specific indirect 34
    OBGEST
    PRECAREM
    PAYER
    FEDUC
    AFRAMF           0.000       0.000       0.000       0.000       0.000       0.000       0.000

  Specific indirect 35
    OBGEST
    PRECAREM
    PAYER
    FAGE
    AFRAMF           0.000       0.000       0.000       0.000       0.000       0.000       0.000

  Specific indirect 36
    OBGEST
    PRECAREM
    MEDUC
    CIG0
    AFRAMF           0.000       0.000       0.000       0.000       0.000       0.000       0.000

  Specific indirect 37
    OBGEST
    PRECAREM
    MAGE
    CIG0
    AFRAMF           0.000       0.000       0.000       0.000       0.000       0.000       0.000

  Specific indirect 38
    OBGEST
    PRECAREM
    BMI
    CIG0
    AFRAMF           0.000       0.000       0.000       0.000       0.000       0.000       0.000

  Specific indirect 39
    OBGEST
    PRGBP
    PAYER
    FEDUC
    FAGE
    AFRAMF           0.000       0.000       0.000       0.000       0.000       0.000       0.000

  Specific indirect 40
    OBGEST
    PRGBP
    WIC
    MEDUC
    CIG0
    AFRAMF          -0.007      -0.005      -0.004      -0.003      -0.002      -0.002      -0.002

  Specific indirect 41
    OBGEST
    PRGBP
    WIC
    MAGE
    CIG0
    AFRAMF          -0.001      -0.001       0.000       0.000       0.000       0.000       0.000

  Specific indirect 42
    OBGEST
    PRGBP
    BMI
    MEDUC
    CIG0
    AFRAMF          -0.008      -0.004      -0.002      -0.001       0.000       0.000       0.000

  Specific indirect 43
    OBGEST
    PRGBP
    BMI
    MAGE
    CIG0
    AFRAMF          -0.001      -0.001      -0.001       0.000       0.000       0.000       0.000

  Specific indirect 44
    OBGEST
    PRGDM
    PAYER
    FEDUC
    FAGE
    AFRAMF           0.000       0.000       0.000       0.000       0.000       0.000       0.000

  Specific indirect 45
    OBGEST
    PRGDM
    WIC
    MEDUC
    CIG0
    AFRAMF           0.000       0.000       0.000       0.000       0.000       0.000       0.000

  Specific indirect 46
    OBGEST
    PRGDM
    WIC
    MAGE
    CIG0
    AFRAMF           0.000       0.000       0.000       0.000       0.000       0.000       0.000

  Specific indirect 47
    OBGEST
    PRGDM
    BMI
    MEDUC
    CIG0
    AFRAMF           0.000       0.000       0.000       0.001       0.001       0.001       0.004

  Specific indirect 48
    OBGEST
    PRGDM
    BMI
    MAGE
    CIG0
    AFRAMF           0.000       0.000       0.000       0.000       0.000       0.000       0.001

  Specific indirect 49
    OBGEST
    PRECAREM
    PAYER
    FEDUC
    FAGE
    AFRAMF           0.000       0.000       0.000       0.000       0.000       0.000       0.000

  Specific indirect 50
    OBGEST
    PRECAREM
    WIC
    MEDUC
    CIG0
    AFRAMF           0.000       0.000       0.000       0.000       0.000       0.000       0.000

  Specific indirect 51
    OBGEST
    PRECAREM
    WIC
    MAGE
    CIG0
    AFRAMF           0.000       0.000       0.000       0.000       0.000       0.000       0.000

  Specific indirect 52
    OBGEST
    PRECAREM
    BMI
    MEDUC
    CIG0
    AFRAMF           0.000       0.000       0.000       0.000       0.000       0.000       0.000

  Specific indirect 53
    OBGEST
    PRECAREM
    BMI
    MAGE
    CIG0
    AFRAMF           0.000       0.000       0.000       0.000       0.000       0.000       0.000

  Direct
    OBGEST
    AFRAMF          -0.047      -0.042      -0.039      -0.034      -0.029      -0.028      -0.027


Effects from FHISP to OBGEST

  Total             -0.017      -0.015      -0.014      -0.011      -0.008      -0.008      -0.004
  Total indirect     0.006       0.008       0.008       0.013       0.017       0.021       0.025

  Specific indirect 1
    OBGEST
    CIG0
    FHISP           -0.042      -0.026      -0.019      -0.010       0.001       0.004       0.006

  Specific indirect 2
    OBGEST
    WIC
    FHISP            0.000       0.002       0.003       0.009       0.014       0.016       0.020

  Specific indirect 3
    OBGEST
    PRGBP
    FHISP           -0.007      -0.003      -0.002       0.002       0.012       0.017       0.021

  Specific indirect 4
    OBGEST
    PRGDM
    FHISP           -0.001      -0.001      -0.001       0.000       0.001       0.002       0.003

  Specific indirect 5
    OBGEST
    FAGE
    FHISP           -0.003      -0.001      -0.001       0.000       0.000       0.000       0.000

  Specific indirect 6
    OBGEST
    PAYER
    FEDUC
    FHISP           -0.011      -0.001      -0.001       0.000       0.000       0.000       0.000

  Specific indirect 7
    OBGEST
    PAYER
    FAGE
    FHISP           -0.002       0.000       0.000       0.000       0.000       0.000       0.000

  Specific indirect 8
    OBGEST
    MEDUC
    CIG0
    FHISP           -0.001       0.000       0.000       0.005       0.009       0.012       0.018

  Specific indirect 9
    OBGEST
    PRGBP
    CIG0
    FHISP           -0.083      -0.076      -0.065      -0.035      -0.020      -0.021      -0.020

  Specific indirect 10
    OBGEST
    PRGBP
    WIC
    FHISP            0.017       0.017       0.017       0.024       0.033       0.040       0.048

  Specific indirect 11
    OBGEST
    PRGBP
    FAGE
    FHISP           -0.001      -0.001      -0.001      -0.001       0.000       0.001       0.002

  Specific indirect 12
    OBGEST
    PRGDM
    CIG0
    FHISP           -0.001       0.000       0.001       0.002       0.004       0.004       0.005

  Specific indirect 13
    OBGEST
    PRGDM
    WIC
    FHISP           -0.002      -0.001      -0.001       0.000       0.001       0.001       0.001

  Specific indirect 14
    OBGEST
    PRGDM
    FAGE
    FHISP            0.000       0.000       0.000       0.000       0.000       0.000       0.000

  Specific indirect 15
    OBGEST
    MAGE
    CIG0
    FHISP           -0.001      -0.001      -0.001       0.000       0.002       0.003       0.005

  Specific indirect 16
    OBGEST
    BMI
    CIG0
    FHISP            0.006       0.007       0.007       0.010       0.014       0.017       0.022

  Specific indirect 17
    OBGEST
    PRECAREM
    CIG0
    FHISP            0.001       0.001       0.001       0.001       0.001       0.001       0.001

  Specific indirect 18
    OBGEST
    PRECAREM
    WIC
    FHISP            0.000       0.000       0.000       0.000       0.000       0.000       0.000

  Specific indirect 19
    OBGEST
    PAYER
    FEDUC
    FAGE
    FHISP           -0.002       0.000       0.000       0.000       0.000       0.000       0.000

  Specific indirect 20
    OBGEST
    WIC
    MEDUC
    CIG0
    FHISP           -0.004      -0.003      -0.003      -0.002      -0.001       0.000       0.000

  Specific indirect 21
    OBGEST
    WIC
    MAGE
    CIG0
    FHISP            0.000       0.000       0.000       0.000       0.000       0.000       0.000

  Specific indirect 22
    OBGEST
    PRGBP
    PAYER
    FEDUC
    FHISP           -0.001      -0.001      -0.001       0.000       0.000       0.000       0.003

  Specific indirect 23
    OBGEST
    PRGBP
    PAYER
    FAGE
    FHISP            0.000       0.000       0.000       0.000       0.000       0.000       0.001

  Specific indirect 24
    OBGEST
    PRGBP
    MEDUC
    CIG0
    FHISP            0.008       0.008       0.008       0.014       0.024       0.032       0.051

  Specific indirect 25
    OBGEST
    PRGBP
    MAGE
    CIG0
    FHISP            0.002       0.002       0.002       0.003       0.005       0.005       0.006

  Specific indirect 26
    OBGEST
    PRGBP
    BMI
    CIG0
    FHISP            0.000       0.000       0.000       0.003       0.009       0.014       0.020

  Specific indirect 27
    OBGEST
    PRGDM
    PAYER
    FEDUC
    FHISP           -0.001       0.000       0.000       0.000       0.000       0.000       0.000

  Specific indirect 28
    OBGEST
    PRGDM
    PAYER
    FAGE
    FHISP            0.000       0.000       0.000       0.000       0.000       0.000       0.000

  Specific indirect 29
    OBGEST
    PRGDM
    MEDUC
    CIG0
    FHISP           -0.003      -0.001      -0.001       0.000       0.000       0.001       0.001

  Specific indirect 30
    OBGEST
    PRGDM
    MAGE
    CIG0
    FHISP            0.001       0.001       0.001       0.001       0.001       0.001       0.002

  Specific indirect 31
    OBGEST
    PRGDM
    BMI
    CIG0
    FHISP           -0.009      -0.005      -0.004      -0.003      -0.002      -0.002      -0.002

  Specific indirect 32
    OBGEST
    BMI
    MEDUC
    CIG0
    FHISP           -0.011      -0.008      -0.006      -0.004      -0.003      -0.003      -0.002

  Specific indirect 33
    OBGEST
    BMI
    MAGE
    CIG0
    FHISP           -0.002      -0.002      -0.002      -0.001      -0.001      -0.001      -0.001

  Specific indirect 34
    OBGEST
    PRECAREM
    PAYER
    FEDUC
    FHISP            0.000       0.000       0.000       0.000       0.000       0.000       0.001

  Specific indirect 35
    OBGEST
    PRECAREM
    PAYER
    FAGE
    FHISP            0.000       0.000       0.000       0.000       0.000       0.000       0.000

  Specific indirect 36
    OBGEST
    PRECAREM
    MEDUC
    CIG0
    FHISP            0.000       0.000       0.000       0.000       0.000       0.000       0.000

  Specific indirect 37
    OBGEST
    PRECAREM
    MAGE
    CIG0
    FHISP            0.000       0.000       0.000       0.000       0.000       0.000       0.000

  Specific indirect 38
    OBGEST
    PRECAREM
    BMI
    CIG0
    FHISP           -0.001       0.000       0.000       0.000       0.000       0.000       0.000

  Specific indirect 39
    OBGEST
    PRGBP
    PAYER
    FEDUC
    FAGE
    FHISP            0.000       0.000       0.000       0.000       0.000       0.000       0.000

  Specific indirect 40
    OBGEST
    PRGBP
    WIC
    MEDUC
    CIG0
    FHISP           -0.009      -0.007      -0.006      -0.005      -0.003      -0.003      -0.003

  Specific indirect 41
    OBGEST
    PRGBP
    WIC
    MAGE
    CIG0
    FHISP           -0.001      -0.001       0.000       0.000       0.000       0.000       0.000

  Specific indirect 42
    OBGEST
    PRGBP
    BMI
    MEDUC
    CIG0
    FHISP           -0.010      -0.006      -0.004      -0.001       0.000       0.000       0.000

  Specific indirect 43
    OBGEST
    PRGBP
    BMI
    MAGE
    CIG0
    FHISP           -0.002      -0.002      -0.001       0.000       0.000       0.000       0.000

  Specific indirect 44
    OBGEST
    PRGDM
    PAYER
    FEDUC
    FAGE
    FHISP            0.000       0.000       0.000       0.000       0.000       0.000       0.000

  Specific indirect 45
    OBGEST
    PRGDM
    WIC
    MEDUC
    CIG0
    FHISP            0.000       0.000       0.000       0.000       0.000       0.000       0.000

  Specific indirect 46
    OBGEST
    PRGDM
    WIC
    MAGE
    CIG0
    FHISP            0.000       0.000       0.000       0.000       0.000       0.000       0.000

  Specific indirect 47
    OBGEST
    PRGDM
    BMI
    MEDUC
    CIG0
    FHISP            0.001       0.001       0.001       0.001       0.002       0.002       0.004

  Specific indirect 48
    OBGEST
    PRGDM
    BMI
    MAGE
    CIG0
    FHISP            0.000       0.000       0.000       0.000       0.001       0.001       0.001

  Specific indirect 49
    OBGEST
    PRECAREM
    PAYER
    FEDUC
    FAGE
    FHISP            0.000       0.000       0.000       0.000       0.000       0.000       0.000

  Specific indirect 50
    OBGEST
    PRECAREM
    WIC
    MEDUC
    CIG0
    FHISP            0.000       0.000       0.000       0.000       0.000       0.000       0.000

  Specific indirect 51
    OBGEST
    PRECAREM
    WIC
    MAGE
    CIG0
    FHISP            0.000       0.000       0.000       0.000       0.000       0.000       0.000

  Specific indirect 52
    OBGEST
    PRECAREM
    BMI
    MEDUC
    CIG0
    FHISP            0.000       0.000       0.000       0.000       0.000       0.000       0.000

  Specific indirect 53
    OBGEST
    PRECAREM
    BMI
    MAGE
    CIG0
    FHISP            0.000       0.000       0.000       0.000       0.000       0.000       0.000

  Direct
    OBGEST
    FHISP           -0.038      -0.034      -0.030      -0.024      -0.019      -0.019      -0.011


Effects from OTHF to OBGEST

  Total              0.003       0.004       0.004       0.008       0.012       0.013       0.015
  Total indirect     0.010       0.010       0.011       0.014       0.018       0.024       0.027

  Specific indirect 1
    OBGEST
    CIG0
    OTHF            -0.001      -0.001       0.000       0.002       0.004       0.006       0.010

  Specific indirect 2
    OBGEST
    WIC
    OTHF             0.000       0.000       0.000       0.001       0.002       0.002       0.004

  Specific indirect 3
    OBGEST
    PRGBP
    OTHF             0.002       0.004       0.005       0.007       0.010       0.011       0.012

  Specific indirect 4
    OBGEST
    PRGDM
    OTHF            -0.005      -0.004      -0.004      -0.003      -0.002      -0.002      -0.002

  Specific indirect 5
    OBGEST
    FAGE
    OTHF             0.000       0.000       0.000       0.000       0.001       0.002       0.003

  Specific indirect 6
    OBGEST
    PAYER
    FEDUC
    OTHF             0.000       0.000       0.000       0.000       0.000       0.001       0.006

  Specific indirect 7
    OBGEST
    PAYER
    FAGE
    OTHF             0.000       0.000       0.000       0.000       0.000       0.000       0.001

  Specific indirect 8
    OBGEST
    MEDUC
    CIG0
    OTHF            -0.004      -0.003      -0.002      -0.001       0.000       0.000       0.000

  Specific indirect 9
    OBGEST
    PRGBP
    CIG0
    OTHF             0.004       0.004       0.004       0.007       0.013       0.019       0.023

  Specific indirect 10
    OBGEST
    PRGBP
    WIC
    OTHF             0.002       0.002       0.002       0.003       0.004       0.005       0.012

  Specific indirect 11
    OBGEST
    PRGBP
    FAGE
    OTHF            -0.002      -0.001       0.000       0.001       0.001       0.001       0.001

  Specific indirect 12
    OBGEST
    PRGDM
    CIG0
    OTHF            -0.001      -0.001      -0.001       0.000       0.000       0.000       0.000

  Specific indirect 13
    OBGEST
    PRGDM
    WIC
    OTHF             0.000       0.000       0.000       0.000       0.000       0.000       0.000

  Specific indirect 14
    OBGEST
    PRGDM
    FAGE
    OTHF             0.000       0.000       0.000       0.000       0.000       0.000       0.000

  Specific indirect 15
    OBGEST
    MAGE
    CIG0
    OTHF            -0.001      -0.001       0.000       0.000       0.000       0.000       0.000

  Specific indirect 16
    OBGEST
    BMI
    CIG0
    OTHF            -0.006      -0.004      -0.003      -0.002      -0.001      -0.001      -0.001

  Specific indirect 17
    OBGEST
    PRECAREM
    CIG0
    OTHF             0.000       0.000       0.000       0.000       0.000       0.000       0.000

  Specific indirect 18
    OBGEST
    PRECAREM
    WIC
    OTHF             0.000       0.000       0.000       0.000       0.000       0.000       0.000

  Specific indirect 19
    OBGEST
    PAYER
    FEDUC
    FAGE
    OTHF             0.000       0.000       0.000       0.000       0.000       0.000       0.001

  Specific indirect 20
    OBGEST
    WIC
    MEDUC
    CIG0
    OTHF             0.000       0.000       0.000       0.000       0.001       0.001       0.001

  Specific indirect 21
    OBGEST
    WIC
    MAGE
    CIG0
    OTHF             0.000       0.000       0.000       0.000       0.000       0.000       0.000

  Specific indirect 22
    OBGEST
    PRGBP
    PAYER
    FEDUC
    OTHF            -0.002       0.000       0.000       0.000       0.000       0.001       0.001

  Specific indirect 23
    OBGEST
    PRGBP
    PAYER
    FAGE
    OTHF             0.000       0.000       0.000       0.000       0.000       0.000       0.000

  Specific indirect 24
    OBGEST
    PRGBP
    MEDUC
    CIG0
    OTHF            -0.009      -0.008      -0.005      -0.003      -0.002      -0.002      -0.002

  Specific indirect 25
    OBGEST
    PRGBP
    MAGE
    CIG0
    OTHF            -0.001      -0.001      -0.001      -0.001       0.000       0.000       0.000

  Specific indirect 26
    OBGEST
    PRGBP
    BMI
    CIG0
    OTHF            -0.004      -0.003      -0.002      -0.001       0.000       0.000       0.000

  Specific indirect 27
    OBGEST
    PRGDM
    PAYER
    FEDUC
    OTHF             0.000       0.000       0.000       0.000       0.000       0.000       0.001

  Specific indirect 28
    OBGEST
    PRGDM
    PAYER
    FAGE
    OTHF             0.000       0.000       0.000       0.000       0.000       0.000       0.000

  Specific indirect 29
    OBGEST
    PRGDM
    MEDUC
    CIG0
    OTHF             0.000       0.000       0.000       0.000       0.000       0.000       0.000

  Specific indirect 30
    OBGEST
    PRGDM
    MAGE
    CIG0
    OTHF             0.000       0.000       0.000       0.000       0.000       0.000       0.000

  Specific indirect 31
    OBGEST
    PRGDM
    BMI
    CIG0
    OTHF             0.000       0.000       0.000       0.001       0.001       0.001       0.001

  Specific indirect 32
    OBGEST
    BMI
    MEDUC
    CIG0
    OTHF             0.000       0.001       0.001       0.001       0.001       0.002       0.003

  Specific indirect 33
    OBGEST
    BMI
    MAGE
    CIG0
    OTHF             0.000       0.000       0.000       0.000       0.000       0.001       0.001

  Specific indirect 34
    OBGEST
    PRECAREM
    PAYER
    FEDUC
    OTHF             0.000       0.000       0.000       0.000       0.000       0.000       0.000

  Specific indirect 35
    OBGEST
    PRECAREM
    PAYER
    FAGE
    OTHF             0.000       0.000       0.000       0.000       0.000       0.000       0.000

  Specific indirect 36
    OBGEST
    PRECAREM
    MEDUC
    CIG0
    OTHF             0.000       0.000       0.000       0.000       0.000       0.000       0.000

  Specific indirect 37
    OBGEST
    PRECAREM
    MAGE
    CIG0
    OTHF             0.000       0.000       0.000       0.000       0.000       0.000       0.000

  Specific indirect 38
    OBGEST
    PRECAREM
    BMI
    CIG0
    OTHF             0.000       0.000       0.000       0.000       0.000       0.000       0.000

  Specific indirect 39
    OBGEST
    PRGBP
    PAYER
    FEDUC
    FAGE
    OTHF             0.000       0.000       0.000       0.000       0.000       0.000       0.000

  Specific indirect 40
    OBGEST
    PRGBP
    WIC
    MEDUC
    CIG0
    OTHF             0.001       0.001       0.001       0.001       0.001       0.002       0.002

  Specific indirect 41
    OBGEST
    PRGBP
    WIC
    MAGE
    CIG0
    OTHF             0.000       0.000       0.000       0.000       0.000       0.000       0.000

  Specific indirect 42
    OBGEST
    PRGBP
    BMI
    MEDUC
    CIG0
    OTHF             0.000       0.000       0.000       0.000       0.001       0.001       0.002

  Specific indirect 43
    OBGEST
    PRGBP
    BMI
    MAGE
    CIG0
    OTHF             0.000       0.000       0.000       0.000       0.000       0.000       0.000

  Specific indirect 44
    OBGEST
    PRGDM
    PAYER
    FEDUC
    FAGE
    OTHF             0.000       0.000       0.000       0.000       0.000       0.000       0.000

  Specific indirect 45
    OBGEST
    PRGDM
    WIC
    MEDUC
    CIG0
    OTHF             0.000       0.000       0.000       0.000       0.000       0.000       0.000

  Specific indirect 46
    OBGEST
    PRGDM
    WIC
    MAGE
    CIG0
    OTHF             0.000       0.000       0.000       0.000       0.000       0.000       0.000

  Specific indirect 47
    OBGEST
    PRGDM
    BMI
    MEDUC
    CIG0
    OTHF            -0.001       0.000       0.000       0.000       0.000       0.000       0.000

  Specific indirect 48
    OBGEST
    PRGDM
    BMI
    MAGE
    CIG0
    OTHF             0.000       0.000       0.000       0.000       0.000       0.000       0.000

  Specific indirect 49
    OBGEST
    PRECAREM
    PAYER
    FEDUC
    FAGE
    OTHF             0.000       0.000       0.000       0.000       0.000       0.000       0.000

  Specific indirect 50
    OBGEST
    PRECAREM
    WIC
    MEDUC
    CIG0
    OTHF             0.000       0.000       0.000       0.000       0.000       0.000       0.000

  Specific indirect 51
    OBGEST
    PRECAREM
    WIC
    MAGE
    CIG0
    OTHF             0.000       0.000       0.000       0.000       0.000       0.000       0.000

  Specific indirect 52
    OBGEST
    PRECAREM
    BMI
    MEDUC
    CIG0
    OTHF             0.000       0.000       0.000       0.000       0.000       0.000       0.000

  Specific indirect 53
    OBGEST
    PRECAREM
    BMI
    MAGE
    CIG0
    OTHF             0.000       0.000       0.000       0.000       0.000       0.000       0.000

  Direct
    OBGEST
    OTHF            -0.016      -0.013      -0.011      -0.007      -0.002      -0.002      -0.001


Effects from SOCDEP to OBGEST

  Total             -0.094      -0.084      -0.081      -0.072      -0.065      -0.064      -0.060
  Total indirect    -0.081      -0.022       0.001       0.130       0.246       0.278       0.357

  Specific indirect 1
    OBGEST
    PAYER
    SOCDEP          -0.016      -0.013      -0.012      -0.006      -0.001       0.001       0.012

  Specific indirect 2
    OBGEST
    MEDUC
    SOCDEP          -0.020       0.008       0.018       0.082       0.134       0.150       0.189

  Specific indirect 3
    OBGEST
    CIG0
    SOCDEP          -0.018      -0.007      -0.001       0.024       0.046       0.054       0.099

  Specific indirect 4
    OBGEST
    WIC
    SOCDEP          -0.001       0.018       0.025       0.079       0.127       0.138       0.160

  Specific indirect 5
    OBGEST
    PRGBP
    SOCDEP          -0.707      -0.675      -0.659      -0.526      -0.401      -0.389      -0.355

  Specific indirect 6
    OBGEST
    PRGDM
    SOCDEP          -0.027      -0.023      -0.020      -0.002       0.022       0.026       0.035

  Specific indirect 7
    OBGEST
    FAGE
    SOCDEP          -0.016      -0.009      -0.005      -0.001       0.001       0.002       0.002

  Specific indirect 8
    OBGEST
    MAGE
    SOCDEP          -0.017      -0.014      -0.011       0.007       0.024       0.037       0.053

  Specific indirect 9
    OBGEST
    MHT
    SOCDEP          -0.006      -0.006      -0.006      -0.005      -0.005      -0.005      -0.004

  Specific indirect 10
    OBGEST
    BMI
    SOCDEP           0.078       0.097       0.103       0.130       0.157       0.164       0.185

  Specific indirect 11
    OBGEST
    PRECAREM
    SOCDEP          -0.001       0.000       0.000       0.001       0.006       0.006       0.009

  Specific indirect 12
    OBGEST
    PAYER
    FEDUC
    SOCDEP          -0.032      -0.004      -0.002      -0.001       0.000       0.001       0.002

  Specific indirect 13
    OBGEST
    PAYER
    FAGE
    SOCDEP          -0.007      -0.001      -0.001       0.000       0.000       0.000       0.001

  Specific indirect 14
    OBGEST
    MEDUC
    CIG0
    SOCDEP          -0.038      -0.024      -0.020      -0.011      -0.002       0.000       0.004

  Specific indirect 15
    OBGEST
    WIC
    MEDUC
    SOCDEP          -0.063      -0.054      -0.048      -0.030      -0.009      -0.007       0.001

  Specific indirect 16
    OBGEST
    WIC
    MAGE
    SOCDEP          -0.006      -0.003      -0.003      -0.001       0.000       0.000       0.000

  Specific indirect 17
    OBGEST
    PRGBP
    PAYER
    SOCDEP          -0.019      -0.018      -0.015      -0.010      -0.006      -0.004       0.005

  Specific indirect 18
    OBGEST
    PRGBP
    MEDUC
    SOCDEP           0.161       0.171       0.183       0.249       0.320       0.336       0.459

  Specific indirect 19
    OBGEST
    PRGBP
    CIG0
    SOCDEP           0.046       0.053       0.054       0.086       0.133       0.145       0.228

  Specific indirect 20
    OBGEST
    PRGBP
    WIC
    SOCDEP           0.071       0.166       0.173       0.212       0.255       0.268       0.287

  Specific indirect 21
    OBGEST
    PRGBP
    FAGE
    SOCDEP          -0.008      -0.008      -0.008      -0.005      -0.001       0.005       0.013

  Specific indirect 22
    OBGEST
    PRGBP
    MAGE
    SOCDEP           0.039       0.043       0.045       0.058       0.072       0.073       0.078

  Specific indirect 23
    OBGEST
    PRGBP
    MHT
    SOCDEP           0.001       0.001       0.001       0.001       0.002       0.002       0.003

  Specific indirect 24
    OBGEST
    PRGBP
    BMI
    SOCDEP          -0.003       0.002       0.004       0.043       0.091       0.114       0.155

  Specific indirect 25
    OBGEST
    PRGDM
    PAYER
    SOCDEP          -0.003      -0.002      -0.001       0.000       0.001       0.001       0.002

  Specific indirect 26
    OBGEST
    PRGDM
    MEDUC
    SOCDEP          -0.024      -0.016      -0.014      -0.002       0.007       0.008       0.014

  Specific indirect 27
    OBGEST
    PRGDM
    CIG0
    SOCDEP          -0.013      -0.011      -0.010      -0.005      -0.001       0.000       0.004

  Specific indirect 28
    OBGEST
    PRGDM
    WIC
    SOCDEP          -0.016      -0.013      -0.010      -0.001       0.006       0.007       0.010

  Specific indirect 29
    OBGEST
    PRGDM
    FAGE
    SOCDEP           0.001       0.001       0.001       0.002       0.002       0.002       0.002

  Specific indirect 30
    OBGEST
    PRGDM
    MAGE
    SOCDEP           0.014       0.015       0.016       0.018       0.020       0.021       0.022

  Specific indirect 31
    OBGEST
    PRGDM
    MHT
    SOCDEP          -0.002      -0.002      -0.002      -0.002      -0.002      -0.002      -0.001

  Specific indirect 32
    OBGEST
    PRGDM
    BMI
    SOCDEP          -0.069      -0.045      -0.043      -0.037      -0.031      -0.030      -0.027

  Specific indirect 33
    OBGEST
    MAGE
    CIG0
    SOCDEP          -0.008      -0.006      -0.004      -0.001       0.002       0.002       0.002

  Specific indirect 34
    OBGEST
    BMI
    MEDUC
    SOCDEP          -0.111      -0.090      -0.085      -0.070      -0.055      -0.052      -0.043

  Specific indirect 35
    OBGEST
    BMI
    CIG0
    SOCDEP          -0.051      -0.034      -0.030      -0.024      -0.018      -0.017      -0.015

  Specific indirect 36
    OBGEST
    BMI
    MAGE
    SOCDEP          -0.035      -0.032      -0.030      -0.026      -0.020      -0.019      -0.008

  Specific indirect 37
    OBGEST
    PRECAREM
    PAYER
    SOCDEP           0.000       0.002       0.003       0.003       0.003       0.004       0.004

  Specific indirect 38
    OBGEST
    PRECAREM
    MEDUC
    SOCDEP          -0.001       0.000       0.001       0.003       0.004       0.004       0.004

  Specific indirect 39
    OBGEST
    PRECAREM
    CIG0
    SOCDEP          -0.004      -0.003      -0.002      -0.002      -0.002      -0.001      -0.001

  Specific indirect 40
    OBGEST
    PRECAREM
    WIC
    SOCDEP          -0.003      -0.003      -0.002      -0.001       0.000       0.000       0.000

  Specific indirect 41
    OBGEST
    PRECAREM
    MAGE
    SOCDEP           0.000       0.000       0.001       0.001       0.001       0.001       0.001

  Specific indirect 42
    OBGEST
    PRECAREM
    BMI
    SOCDEP          -0.004      -0.003      -0.002      -0.001      -0.001      -0.001      -0.001

  Specific indirect 43
    OBGEST
    PAYER
    FEDUC
    FAGE
    SOCDEP          -0.007       0.000       0.000       0.000       0.000       0.000       0.000

  Specific indirect 44
    OBGEST
    WIC
    MEDUC
    CIG0
    SOCDEP          -0.001       0.001       0.001       0.004       0.007       0.007       0.010

  Specific indirect 45
    OBGEST
    WIC
    MAGE
    CIG0
    SOCDEP           0.000       0.000       0.000       0.000       0.000       0.001       0.001

  Specific indirect 46
    OBGEST
    PRGBP
    PAYER
    FEDUC
    SOCDEP          -0.005      -0.004      -0.003      -0.002      -0.001      -0.001       0.010

  Specific indirect 47
    OBGEST
    PRGBP
    PAYER
    FAGE
    SOCDEP          -0.002      -0.001      -0.001      -0.001       0.000       0.000       0.002

  Specific indirect 48
    OBGEST
    PRGBP
    MEDUC
    CIG0
    SOCDEP          -0.169      -0.057      -0.052      -0.034      -0.022      -0.021      -0.020

  Specific indirect 49
    OBGEST
    PRGBP
    WIC
    MEDUC
    SOCDEP          -0.111      -0.103      -0.098      -0.081      -0.066      -0.064      -0.044

  Specific indirect 50
    OBGEST
    PRGBP
    WIC
    MAGE
    SOCDEP          -0.016      -0.011      -0.006      -0.003       0.000       0.000       0.001

  Specific indirect 51
    OBGEST
    PRGBP
    MAGE
    CIG0
    SOCDEP          -0.019      -0.011      -0.011      -0.008      -0.006      -0.006      -0.004

  Specific indirect 52
    OBGEST
    PRGBP
    BMI
    MEDUC
    SOCDEP          -0.095      -0.063      -0.050      -0.023      -0.002       0.000       0.001

  Specific indirect 53
    OBGEST
    PRGBP
    BMI
    CIG0
    SOCDEP          -0.054      -0.025      -0.019      -0.008       0.000       0.000       0.001

  Specific indirect 54
    OBGEST
    PRGBP
    BMI
    MAGE
    SOCDEP          -0.023      -0.020      -0.017      -0.008      -0.001      -0.001       0.000

  Specific indirect 55
    OBGEST
    PRGDM
    PAYER
    FEDUC
    SOCDEP          -0.004      -0.001       0.000       0.000       0.000       0.000       0.000

  Specific indirect 56
    OBGEST
    PRGDM
    PAYER
    FAGE
    SOCDEP          -0.001       0.000       0.000       0.000       0.000       0.000       0.000

  Specific indirect 57
    OBGEST
    PRGDM
    MEDUC
    CIG0
    SOCDEP          -0.002      -0.001      -0.001       0.000       0.002       0.002       0.008

  Specific indirect 58
    OBGEST
    PRGDM
    WIC
    MEDUC
    SOCDEP          -0.004      -0.003      -0.003       0.000       0.004       0.005       0.006

  Specific indirect 59
    OBGEST
    PRGDM
    WIC
    MAGE
    SOCDEP           0.000       0.000       0.000       0.000       0.000       0.000       0.000

  Specific indirect 60
    OBGEST
    PRGDM
    MAGE
    CIG0
    SOCDEP          -0.006      -0.003      -0.003      -0.003      -0.002      -0.002      -0.002

  Specific indirect 61
    OBGEST
    PRGDM
    BMI
    MEDUC
    SOCDEP           0.014       0.016       0.017       0.020       0.023       0.025       0.045

  Specific indirect 62
    OBGEST
    PRGDM
    BMI
    CIG0
    SOCDEP           0.005       0.005       0.006       0.007       0.008       0.008       0.031

  Specific indirect 63
    OBGEST
    PRGDM
    BMI
    MAGE
    SOCDEP           0.005       0.006       0.006       0.007       0.009       0.009       0.010

  Specific indirect 64
    OBGEST
    BMI
    MEDUC
    CIG0
    SOCDEP           0.006       0.007       0.007       0.010       0.013       0.015       0.025

  Specific indirect 65
    OBGEST
    BMI
    MAGE
    CIG0
    SOCDEP           0.002       0.003       0.003       0.004       0.004       0.005       0.005

  Specific indirect 66
    OBGEST
    PRECAREM
    PAYER
    FEDUC
    SOCDEP           0.001       0.001       0.001       0.001       0.001       0.001       0.002

  Specific indirect 67
    OBGEST
    PRECAREM
    PAYER
    FAGE
    SOCDEP           0.000       0.000       0.000       0.000       0.000       0.000       0.000

  Specific indirect 68
    OBGEST
    PRECAREM
    MEDUC
    CIG0
    SOCDEP          -0.001      -0.001      -0.001       0.000       0.000       0.000       0.000

  Specific indirect 69
    OBGEST
    PRECAREM
    WIC
    MEDUC
    SOCDEP           0.000       0.000       0.000       0.000       0.001       0.001       0.001

  Specific indirect 70
    OBGEST
    PRECAREM
    WIC
    MAGE
    SOCDEP           0.000       0.000       0.000       0.000       0.000       0.000       0.000

  Specific indirect 71
    OBGEST
    PRECAREM
    MAGE
    CIG0
    SOCDEP           0.000       0.000       0.000       0.000       0.000       0.000       0.000

  Specific indirect 72
    OBGEST
    PRECAREM
    BMI
    MEDUC
    SOCDEP           0.000       0.000       0.000       0.001       0.001       0.002       0.002

  Specific indirect 73
    OBGEST
    PRECAREM
    BMI
    CIG0
    SOCDEP           0.000       0.000       0.000       0.000       0.001       0.001       0.002

  Specific indirect 74
    OBGEST
    PRECAREM
    BMI
    MAGE
    SOCDEP           0.000       0.000       0.000       0.000       0.000       0.000       0.001

  Specific indirect 75
    OBGEST
    PRGBP
    PAYER
    FEDUC
    FAGE
    SOCDEP           0.000       0.000       0.000       0.000       0.000       0.000       0.002

  Specific indirect 76
    OBGEST
    PRGBP
    WIC
    MEDUC
    CIG0
    SOCDEP           0.006       0.008       0.009       0.011       0.015       0.015       0.026

  Specific indirect 77
    OBGEST
    PRGBP
    WIC
    MAGE
    CIG0
    SOCDEP          -0.001       0.000       0.000       0.000       0.001       0.002       0.003

  Specific indirect 78
    OBGEST
    PRGBP
    BMI
    MEDUC
    CIG0
    SOCDEP          -0.001       0.000       0.000       0.003       0.008       0.011       0.025

  Specific indirect 79
    OBGEST
    PRGBP
    BMI
    MAGE
    CIG0
    SOCDEP           0.000       0.000       0.000       0.001       0.003       0.003       0.004

  Specific indirect 80
    OBGEST
    PRGDM
    PAYER
    FEDUC
    FAGE
    SOCDEP          -0.001       0.000       0.000       0.000       0.000       0.000       0.000

  Specific indirect 81
    OBGEST
    PRGDM
    WIC
    MEDUC
    CIG0
    SOCDEP          -0.001      -0.001      -0.001       0.000       0.000       0.000       0.001

  Specific indirect 82
    OBGEST
    PRGDM
    WIC
    MAGE
    CIG0
    SOCDEP           0.000       0.000       0.000       0.000       0.000       0.000       0.000

  Specific indirect 83
    OBGEST
    PRGDM
    BMI
    MEDUC
    CIG0
    SOCDEP          -0.014      -0.004      -0.003      -0.003      -0.002      -0.002      -0.002

  Specific indirect 84
    OBGEST
    PRGDM
    BMI
    MAGE
    CIG0
    SOCDEP          -0.002      -0.001      -0.001      -0.001      -0.001      -0.001      -0.001

  Specific indirect 85
    OBGEST
    PRECAREM
    PAYER
    FEDUC
    FAGE
    SOCDEP           0.000       0.000       0.000       0.000       0.000       0.000       0.000

  Specific indirect 86
    OBGEST
    PRECAREM
    WIC
    MEDUC
    CIG0
    SOCDEP           0.000       0.000       0.000       0.000       0.000       0.000       0.000

  Specific indirect 87
    OBGEST
    PRECAREM
    WIC
    MAGE
    CIG0
    SOCDEP           0.000       0.000       0.000       0.000       0.000       0.000       0.000

  Specific indirect 88
    OBGEST
    PRECAREM
    BMI
    MEDUC
    CIG0
    SOCDEP          -0.001       0.000       0.000       0.000       0.000       0.000       0.000

  Specific indirect 89
    OBGEST
    PRECAREM
    BMI
    MAGE
    CIG0
    SOCDEP           0.000       0.000       0.000       0.000       0.000       0.000       0.000

  Direct
    OBGEST
    SOCDEP          -0.436      -0.350      -0.317      -0.202      -0.067      -0.045       0.012


Effects from CIG0 to OBGEST

  Total              0.049       0.050       0.050       0.080       0.141       0.176       0.201
  Total indirect    -0.001       0.009       0.010       0.043       0.084       0.100       0.135

  Specific indirect 1
    OBGEST
    MEDUC
    CIG0            -0.076      -0.045      -0.034      -0.019      -0.002       0.001       0.006

  Specific indirect 2
    OBGEST
    PRGBP
    CIG0             0.079       0.085       0.082       0.140       0.244       0.303       0.353

  Specific indirect 3
    OBGEST
    PRGDM
    CIG0            -0.021      -0.018      -0.017      -0.009      -0.002       0.000       0.006

  Specific indirect 4
    OBGEST
    MAGE
    CIG0            -0.021      -0.012      -0.006      -0.002       0.003       0.003       0.004

  Specific indirect 5
    OBGEST
    BMI
    CIG0            -0.099      -0.068      -0.053      -0.038      -0.028      -0.026      -0.025

  Specific indirect 6
    OBGEST
    PRECAREM
    CIG0            -0.006      -0.005      -0.005      -0.003      -0.002      -0.002      -0.002

  Specific indirect 7
    OBGEST
    WIC
    MEDUC
    CIG0             0.000       0.002       0.002       0.007       0.011       0.012       0.015

  Specific indirect 8
    OBGEST
    WIC
    MAGE
    CIG0             0.000       0.000       0.000       0.000       0.001       0.001       0.002

  Specific indirect 9
    OBGEST
    PRGBP
    MEDUC
    CIG0            -0.239      -0.122      -0.090      -0.056      -0.035      -0.033      -0.033

  Specific indirect 10
    OBGEST
    PRGBP
    MAGE
    CIG0            -0.026      -0.019      -0.018      -0.014      -0.010      -0.009      -0.008

  Specific indirect 11
    OBGEST
    PRGBP
    BMI
    CIG0            -0.092      -0.054      -0.032      -0.013       0.000       0.001       0.001

  Specific indirect 12
    OBGEST
    PRGDM
    MEDUC
    CIG0            -0.004      -0.002      -0.002       0.001       0.003       0.004       0.014

  Specific indirect 13
    OBGEST
    PRGDM
    MAGE
    CIG0            -0.009      -0.006      -0.005      -0.004      -0.003      -0.003      -0.003

  Specific indirect 14
    OBGEST
    PRGDM
    BMI
    CIG0             0.007       0.008       0.009       0.011       0.014       0.017       0.041

  Specific indirect 15
    OBGEST
    BMI
    MEDUC
    CIG0             0.010       0.011       0.011       0.016       0.023       0.030       0.048

  Specific indirect 16
    OBGEST
    BMI
    MAGE
    CIG0             0.004       0.004       0.005       0.006       0.007       0.008       0.010

  Specific indirect 17
    OBGEST
    PRECAREM
    MEDUC
    CIG0            -0.001      -0.001      -0.001      -0.001       0.000       0.000       0.000

  Specific indirect 18
    OBGEST
    PRECAREM
    MAGE
    CIG0             0.000       0.000       0.000       0.000       0.000       0.000       0.000

  Specific indirect 19
    OBGEST
    PRECAREM
    BMI
    CIG0             0.000       0.000       0.000       0.000       0.001       0.001       0.002

  Specific indirect 20
    OBGEST
    PRGBP
    WIC
    MEDUC
    CIG0             0.013       0.013       0.014       0.019       0.025       0.028       0.037

  Specific indirect 21
    OBGEST
    PRGBP
    WIC
    MAGE
    CIG0             0.000       0.000       0.000       0.001       0.001       0.004       0.006

  Specific indirect 22
    OBGEST
    PRGBP
    BMI
    MEDUC
    CIG0             0.000       0.000       0.000       0.005       0.014       0.023       0.046

  Specific indirect 23
    OBGEST
    PRGBP
    BMI
    MAGE
    CIG0             0.000       0.000       0.000       0.002       0.004       0.006       0.008

  Specific indirect 24
    OBGEST
    PRGDM
    WIC
    MEDUC
    CIG0            -0.001      -0.001      -0.001       0.000       0.001       0.001       0.001

  Specific indirect 25
    OBGEST
    PRGDM
    WIC
    MAGE
    CIG0             0.000       0.000       0.000       0.000       0.000       0.000       0.000

  Specific indirect 26
    OBGEST
    PRGDM
    BMI
    MEDUC
    CIG0            -0.020      -0.007      -0.006      -0.005      -0.003      -0.003      -0.003

  Specific indirect 27
    OBGEST
    PRGDM
    BMI
    MAGE
    CIG0            -0.003      -0.002      -0.002      -0.002      -0.001      -0.001      -0.001

  Specific indirect 28
    OBGEST
    PRECAREM
    WIC
    MEDUC
    CIG0             0.000       0.000       0.000       0.000       0.000       0.000       0.000

  Specific indirect 29
    OBGEST
    PRECAREM
    WIC
    MAGE
    CIG0             0.000       0.000       0.000       0.000       0.000       0.000       0.000

  Specific indirect 30
    OBGEST
    PRECAREM
    BMI
    MEDUC
    CIG0            -0.001      -0.001       0.000       0.000       0.000       0.000       0.000

  Specific indirect 31
    OBGEST
    PRECAREM
    BMI
    MAGE
    CIG0             0.000       0.000       0.000       0.000       0.000       0.000       0.000

  Direct
    OBGEST
    CIG0            -0.029      -0.019      -0.004       0.040       0.077       0.100       0.188


Effects from MAGE to OBGEST

  Total             -0.097      -0.088      -0.086      -0.070      -0.059      -0.057      -0.050
  Total indirect    -0.088      -0.086      -0.082      -0.061      -0.042      -0.031      -0.011

  Specific indirect 1
    OBGEST
    WIC
    MAGE            -0.001       0.000       0.000       0.002       0.004       0.005       0.008

  Specific indirect 2
    OBGEST
    PRGBP
    MAGE            -0.100      -0.095      -0.094      -0.077      -0.060      -0.057      -0.054

  Specific indirect 3
    OBGEST
    PRGDM
    MAGE            -0.028      -0.027      -0.027      -0.024      -0.021      -0.020      -0.019

  Specific indirect 4
    OBGEST
    BMI
    MAGE             0.014       0.025       0.027       0.034       0.040       0.042       0.046

  Specific indirect 5
    OBGEST
    PRECAREM
    MAGE            -0.002      -0.002      -0.002      -0.001      -0.001      -0.001       0.000

  Specific indirect 6
    OBGEST
    PRGBP
    WIC
    MAGE            -0.002      -0.001       0.000       0.004       0.008       0.014       0.022

  Specific indirect 7
    OBGEST
    PRGBP
    BMI
    MAGE             0.000       0.001       0.001       0.011       0.022       0.027       0.033

  Specific indirect 8
    OBGEST
    PRGDM
    WIC
    MAGE            -0.001       0.000       0.000       0.000       0.000       0.000       0.001

  Specific indirect 9
    OBGEST
    PRGDM
    BMI
    MAGE            -0.012      -0.011      -0.011      -0.010      -0.008      -0.008      -0.007

  Specific indirect 10
    OBGEST
    PRECAREM
    WIC
    MAGE             0.000       0.000       0.000       0.000       0.000       0.000       0.000

  Specific indirect 11
    OBGEST
    PRECAREM
    BMI
    MAGE            -0.001      -0.001      -0.001       0.000       0.000       0.000       0.000

  Direct
    OBGEST
    MAGE            -0.079      -0.052      -0.032      -0.009       0.015       0.018       0.022


Effects from FAGE to OBGEST

  Total              0.003       0.007       0.009       0.013       0.016       0.017       0.025
  Total indirect    -0.029      -0.011       0.002       0.010       0.014       0.015       0.015

  Specific indirect 1
    OBGEST
    PAYER
    FAGE            -0.001      -0.001       0.000       0.001       0.002       0.002       0.018

  Specific indirect 2
    OBGEST
    PRGBP
    FAGE            -0.026      -0.010       0.002       0.011       0.015       0.015       0.016

  Specific indirect 3
    OBGEST
    PRGDM
    FAGE            -0.005      -0.004      -0.004      -0.003      -0.002      -0.002      -0.001

  Specific indirect 4
    OBGEST
    PAYER
    FEDUC
    FAGE             0.000       0.000       0.000       0.000       0.000       0.000       0.017

  Specific indirect 5
    OBGEST
    PRGBP
    PAYER
    FAGE            -0.006       0.001       0.001       0.001       0.002       0.003       0.003

  Specific indirect 6
    OBGEST
    PRGDM
    PAYER
    FAGE             0.000       0.000       0.000       0.000       0.000       0.000       0.002

  Specific indirect 7
    OBGEST
    PRECAREM
    PAYER
    FAGE            -0.001      -0.001      -0.001       0.000       0.000       0.000       0.000

  Specific indirect 8
    OBGEST
    PRGBP
    PAYER
    FEDUC
    FAGE            -0.005       0.000       0.000       0.000       0.000       0.000       0.000

  Specific indirect 9
    OBGEST
    PRGDM
    PAYER
    FEDUC
    FAGE             0.000       0.000       0.000       0.000       0.000       0.000       0.002

  Specific indirect 10
    OBGEST
    PRECAREM
    PAYER
    FEDUC
    FAGE            -0.001       0.000       0.000       0.000       0.000       0.000       0.000

  Direct
    OBGEST
    FAGE            -0.004      -0.003      -0.003       0.003       0.010       0.020       0.036


Effects from MEDUC to OBGEST

  Total             -0.299      -0.237      -0.201      -0.142      -0.104      -0.101      -0.095
  Total indirect    -0.206      -0.139      -0.126      -0.066      -0.003       0.008       0.019

  Specific indirect 1
    OBGEST
    WIC
    MEDUC            0.002       0.007       0.010       0.031       0.050       0.055       0.063

  Specific indirect 2
    OBGEST
    PRGBP
    MEDUC           -0.429      -0.338      -0.322      -0.253      -0.186      -0.173      -0.170

  Specific indirect 3
    OBGEST
    PRGDM
    MEDUC           -0.012      -0.008      -0.007       0.002       0.014       0.017       0.024

  Specific indirect 4
    OBGEST
    BMI
    MEDUC            0.045       0.053       0.056       0.071       0.087       0.093       0.116

  Specific indirect 5
    OBGEST
    PRECAREM
    MEDUC           -0.004      -0.004      -0.004      -0.003      -0.001       0.000       0.000

  Specific indirect 6
    OBGEST
    PRGBP
    WIC
    MEDUC            0.048       0.066       0.067       0.082       0.099       0.105       0.112

  Specific indirect 7
    OBGEST
    PRGBP
    BMI
    MEDUC           -0.001       0.000       0.002       0.024       0.050       0.063       0.090

  Specific indirect 8
    OBGEST
    PRGDM
    WIC
    MEDUC           -0.006      -0.005      -0.004       0.000       0.003       0.003       0.004

  Specific indirect 9
    OBGEST
    PRGDM
    BMI
    MEDUC           -0.036      -0.025      -0.024      -0.020      -0.017      -0.017      -0.015

  Specific indirect 10
    OBGEST
    PRECAREM
    WIC
    MEDUC           -0.001      -0.001      -0.001       0.000       0.000       0.000       0.000

  Specific indirect 11
    OBGEST
    PRECAREM
    BMI
    MEDUC           -0.002      -0.002      -0.001      -0.001       0.000       0.000       0.000

  Direct
    OBGEST
    MEDUC           -0.190      -0.151      -0.138      -0.083      -0.019      -0.007       0.016


Effects from FEDUC to OBGEST

  Total              0.000       0.001       0.002       0.004       0.006       0.009       0.047
  Total indirect     0.000       0.001       0.002       0.004       0.006       0.009       0.047

  Specific indirect 1
    OBGEST
    PAYER
    FEDUC           -0.002      -0.001       0.000       0.002       0.004       0.005       0.062

  Specific indirect 2
    OBGEST
    PRGBP
    PAYER
    FEDUC           -0.018       0.001       0.002       0.003       0.005       0.007       0.008

  Specific indirect 3
    OBGEST
    PRGDM
    PAYER
    FEDUC           -0.001       0.000       0.000       0.000       0.000       0.001       0.007

  Specific indirect 4
    OBGEST
    PRECAREM
    PAYER
    FEDUC           -0.003      -0.001      -0.001      -0.001      -0.001      -0.001      -0.001


Effects from MHT to OBGEST

  Total              0.030       0.032       0.033       0.036       0.039       0.040       0.041
  Total indirect    -0.004      -0.001       0.000       0.002       0.004       0.004       0.005

  Specific indirect 1
    OBGEST
    PRGBP
    MHT             -0.016      -0.012      -0.011      -0.009      -0.007      -0.007      -0.006

  Specific indirect 2
    OBGEST
    PRGDM
    MHT              0.009       0.010       0.010       0.011       0.011       0.012       0.014

  Direct
    OBGEST
    MHT              0.030       0.031       0.032       0.035       0.037       0.038       0.039


Effects from BMI to OBGEST

  Total              0.065       0.068       0.069       0.101       0.147       0.176       0.209
  Total indirect    -0.027      -0.027      -0.025       0.003       0.038       0.057       0.076

  Specific indirect 1
    OBGEST
    PRGBP
    BMI             -0.001       0.002       0.003       0.033       0.068       0.091       0.111

  Specific indirect 2
    OBGEST
    PRGDM
    BMI             -0.041      -0.035      -0.033      -0.029      -0.025      -0.024      -0.022

  Specific indirect 3
    OBGEST
    PRECAREM
    BMI             -0.003      -0.002      -0.002      -0.001      -0.001      -0.001      -0.001

  Direct
    OBGEST
    BMI              0.064       0.074       0.079       0.101       0.121       0.127       0.150


Effects from PAYER to OBGEST

  Total              0.006       0.012       0.014       0.026       0.038       0.042       0.077
  Total indirect    -0.023       0.003       0.005       0.014       0.024       0.031       0.036

  Specific indirect 1
    OBGEST
    PRGBP
    PAYER           -0.031       0.008       0.011       0.019       0.029       0.037       0.041

  Specific indirect 2
    OBGEST
    PRGDM
    PAYER           -0.003      -0.003      -0.002       0.001       0.003       0.005       0.013

  Specific indirect 3
    OBGEST
    PRECAREM
    PAYER           -0.007      -0.007      -0.006      -0.006      -0.006      -0.006      -0.005

  Direct
    OBGEST
    PAYER           -0.009      -0.005       0.000       0.012       0.023       0.028       0.099


Effects from WIC to OBGEST

  Total              0.178       0.203       0.212       0.251       0.301       0.314       0.338
  Total indirect     0.134       0.144       0.147       0.183       0.221       0.229       0.254

  Specific indirect 1
    OBGEST
    PRGBP
    WIC              0.136       0.144       0.149       0.186       0.225       0.231       0.258

  Specific indirect 2
    OBGEST
    PRGDM
    WIC             -0.014      -0.011      -0.009      -0.001       0.006       0.006       0.009

  Specific indirect 3
    OBGEST
    PRECAREM
    WIC             -0.003      -0.002      -0.002      -0.001       0.000       0.000       0.000

  Direct
    OBGEST
    WIC              0.003       0.019       0.026       0.069       0.109       0.116       0.133


Effects from PRECAREM to OBGEST

  Total              0.045       0.045       0.046       0.048       0.052       0.054       0.057
  Total indirect     0.000       0.000       0.000       0.000       0.000       0.000       0.000

  Direct
    OBGEST
    PRECAREM         0.045       0.045       0.046       0.048       0.052       0.054       0.057


Effects from AFRAMM to PRECAREM via SOCDEP

  Sum of indirect    0.000       0.000       0.000       0.000       0.000       0.000       0.000


Effects from MHISP to PRECAREM via SOCDEP

  Sum of indirect    0.000       0.000       0.000       0.000       0.000       0.000       0.000


Effects from OTHM to PRECAREM via SOCDEP

  Sum of indirect    0.000       0.000       0.000       0.000       0.000       0.000       0.000


Effects from AFRAMF to PRECAREM via SOCDEP

  Sum of indirect    0.000       0.000       0.000       0.000       0.000       0.000       0.000


Effects from FHISP to PRECAREM via SOCDEP

  Sum of indirect    0.000       0.000       0.000       0.000       0.000       0.000       0.000


Effects from OTHF to PRECAREM via SOCDEP

  Sum of indirect    0.000       0.000       0.000       0.000       0.000       0.000       0.000


Effects from CIG0 to PRECAREM via SOCDEP

  Sum of indirect    0.000       0.000       0.000       0.000       0.000       0.000       0.000


Effects from MEDUC to PRECAREM via SOCDEP

  Sum of indirect    0.000       0.000       0.000       0.000       0.000       0.000       0.000


Effects from FEDUC to PRECAREM via SOCDEP

  Sum of indirect    0.000       0.000       0.000       0.000       0.000       0.000       0.000


Effects from FAGE to PRECAREM via SOCDEP

  Sum of indirect    0.000       0.000       0.000       0.000       0.000       0.000       0.000


Effects from MHT to PRECAREM via SOCDEP

  Sum of indirect    0.000       0.000       0.000       0.000       0.000       0.000       0.000


Effects from BMI to PRECAREM via SOCDEP

  Sum of indirect    0.000       0.000       0.000       0.000       0.000       0.000       0.000


Effects from AFRAMM to PRGBP via SOCDEP

  Sum of indirect    0.000       0.000       0.000       0.000       0.000       0.000       0.000


Effects from MHISP to PRGBP via SOCDEP

  Sum of indirect    0.000       0.000       0.000       0.000       0.000       0.000       0.000


Effects from OTHM to PRGBP via SOCDEP

  Sum of indirect    0.000       0.000       0.000       0.000       0.000       0.000       0.000


Effects from AFRAMF to PRGBP via SOCDEP

  Sum of indirect    0.000       0.000       0.000       0.000       0.000       0.000       0.000


Effects from FHISP to PRGBP via SOCDEP

  Sum of indirect    0.000       0.000       0.000       0.000       0.000       0.000       0.000


Effects from OTHF to PRGBP via SOCDEP

  Sum of indirect    0.000       0.000       0.000       0.000       0.000       0.000       0.000


Effects from CIG0 to PRGBP via SOCDEP

  Sum of indirect    0.000       0.000       0.000       0.000       0.000       0.000       0.000


Effects from MEDUC to PRGBP via SOCDEP

  Sum of indirect    0.000       0.000       0.000       0.000       0.000       0.000       0.000


Effects from FEDUC to PRGBP via SOCDEP

  Sum of indirect    0.000       0.000       0.000       0.000       0.000       0.000       0.000


Effects from FAGE to PRGBP via SOCDEP

  Sum of indirect    0.000       0.000       0.000       0.000       0.000       0.000       0.000


Effects from MHT to PRGBP via SOCDEP

  Sum of indirect    0.000       0.000       0.000       0.000       0.000       0.000       0.000


Effects from BMI to PRGBP via SOCDEP

  Sum of indirect    0.000       0.000       0.000       0.000       0.000       0.000       0.000


Effects from AFRAMM to PRGDM via SOCDEP

  Sum of indirect    0.000       0.000       0.000       0.000       0.000       0.000       0.000


Effects from MHISP to PRGDM via SOCDEP

  Sum of indirect    0.000       0.000       0.000       0.000       0.000       0.000       0.000


Effects from OTHM to PRGDM via SOCDEP

  Sum of indirect    0.000       0.000       0.000       0.000       0.000       0.000       0.000


Effects from AFRAMF to PRGDM via SOCDEP

  Sum of indirect    0.000       0.000       0.000       0.000       0.000       0.000       0.000


Effects from FHISP to PRGDM via SOCDEP

  Sum of indirect    0.000       0.000       0.000       0.000       0.000       0.000       0.000


Effects from OTHF to PRGDM via SOCDEP

  Sum of indirect    0.000       0.000       0.000       0.000       0.000       0.000       0.000


Effects from CIG0 to PRGDM via SOCDEP

  Sum of indirect    0.000       0.000       0.000       0.000       0.000       0.000       0.000


Effects from MEDUC to PRGDM via SOCDEP

  Sum of indirect    0.000       0.000       0.000       0.000       0.000       0.000       0.000


Effects from FEDUC to PRGDM via SOCDEP

  Sum of indirect    0.000       0.000       0.000       0.000       0.000       0.000       0.000


Effects from FAGE to PRGDM via SOCDEP

  Sum of indirect    0.000       0.000       0.000       0.000       0.000       0.000       0.000


Effects from MHT to PRGDM via SOCDEP

  Sum of indirect    0.000       0.000       0.000       0.000       0.000       0.000       0.000


Effects from BMI to PRGDM via SOCDEP

  Sum of indirect    0.000       0.000       0.000       0.000       0.000       0.000       0.000


Effects from AFRAMM to BWT via SOCDEP

  Sum of indirect    0.000       0.000       0.000       0.000       0.000       0.000       0.000


Effects from MHISP to BWT via SOCDEP

  Sum of indirect    0.000       0.000       0.000       0.000       0.000       0.000       0.000


Effects from OTHM to BWT via SOCDEP

  Sum of indirect    0.000       0.000       0.000       0.000       0.000       0.000       0.000


Effects from AFRAMF to BWT via SOCDEP

  Sum of indirect    0.000       0.000       0.000       0.000       0.000       0.000       0.000


Effects from FHISP to BWT via SOCDEP

  Sum of indirect    0.000       0.000       0.000       0.000       0.000       0.000       0.000


Effects from OTHF to BWT via SOCDEP

  Sum of indirect    0.000       0.000       0.000       0.000       0.000       0.000       0.000


Effects from CIG0 to BWT via SOCDEP

  Sum of indirect    0.000       0.000       0.000       0.000       0.000       0.000       0.000


Effects from MEDUC to BWT via SOCDEP

  Sum of indirect    0.000       0.000       0.000       0.000       0.000       0.000       0.000


Effects from FEDUC to BWT via SOCDEP

  Sum of indirect    0.000       0.000       0.000       0.000       0.000       0.000       0.000


Effects from FAGE to BWT via SOCDEP

  Sum of indirect    0.000       0.000       0.000       0.000       0.000       0.000       0.000


Effects from MHT to BWT via SOCDEP

  Sum of indirect    0.000       0.000       0.000       0.000       0.000       0.000       0.000


Effects from BMI to BWT via SOCDEP

  Sum of indirect    0.000       0.000       0.000       0.000       0.000       0.000       0.000


Effects from AFRAMM to OBGEST via SOCDEP

  Sum of indirect    0.000       0.000       0.000       0.000       0.000       0.000       0.000


Effects from MHISP to OBGEST via SOCDEP

  Sum of indirect    0.000       0.000       0.000       0.000       0.000       0.000       0.000


Effects from OTHM to OBGEST via SOCDEP

  Sum of indirect    0.000       0.000       0.000       0.000       0.000       0.000       0.000


Effects from AFRAMF to OBGEST via SOCDEP

  Sum of indirect    0.000       0.000       0.000       0.000       0.000       0.000       0.000


Effects from FHISP to OBGEST via SOCDEP

  Sum of indirect    0.000       0.000       0.000       0.000       0.000       0.000       0.000


Effects from OTHF to OBGEST via SOCDEP

  Sum of indirect    0.000       0.000       0.000       0.000       0.000       0.000       0.000


Effects from CIG0 to OBGEST via SOCDEP

  Sum of indirect    0.000       0.000       0.000       0.000       0.000       0.000       0.000


Effects from MEDUC to OBGEST via SOCDEP

  Sum of indirect    0.000       0.000       0.000       0.000       0.000       0.000       0.000


Effects from FEDUC to OBGEST via SOCDEP

  Sum of indirect    0.000       0.000       0.000       0.000       0.000       0.000       0.000


Effects from FAGE to OBGEST via SOCDEP

  Sum of indirect    0.000       0.000       0.000       0.000       0.000       0.000       0.000


Effects from MHT to OBGEST via SOCDEP

  Sum of indirect    0.000       0.000       0.000       0.000       0.000       0.000       0.000


Effects from BMI to OBGEST via SOCDEP

  Sum of indirect    0.000       0.000       0.000       0.000       0.000       0.000       0.000


TECHNICAL 1 OUTPUT


     PARAMETER SPECIFICATION


           TAU
              FEDUC$1       FEDUC$2       FEDUC$3       FEDUC$4       FEDUC$5
              ________      ________      ________      ________      ________
                  153           154           155           156           157


           TAU
              PAYER$1       MEDUC$1       MEDUC$2       MEDUC$3       MEDUC$4
              ________      ________      ________      ________      ________
                  158           159           160           161           162


           TAU
              MEDUC$5       CIG0$1        WIC$1         PRGBP$1       PRGDM$1
              ________      ________      ________      ________      ________
                  163           164           165           166           167


           NU
              FEDUC         PAYER         MEDUC         CIG0          WIC
              ________      ________      ________      ________      ________
                    0             0             0             0             0


           NU
              PRGBP         PRGDM         FAGE          MAGE          MHT
              ________      ________      ________      ________      ________
                    0             0             0             0             0


           NU
              BMI           PRECAREM      OBGEST        BWT           AFRAMF
              ________      ________      ________      ________      ________
                    0             0             0             0             0


           NU
              FHISP         OTHF          AFRAMM        MHISP         OTHM
              ________      ________      ________      ________      ________
                    0             0             0             0             0


           NU
              SEXINF
              ________
                    0


           LAMBDA
              SOCDEP        FEDUC         PAYER         MEDUC         CIG0
              ________      ________      ________      ________      ________
 FEDUC              0             0             0             0             0
 PAYER              0             0             0             0             0
 MEDUC              0             0             0             0             0
 CIG0               0             0             0             0             0
 WIC                0             0             0             0             0
 PRGBP              0             0             0             0             0
 PRGDM              0             0             0             0             0
 FAGE               0             0             0             0             0
 MAGE               0             0             0             0             0
 MHT                0             0             0             0             0
 BMI                0             0             0             0             0
 PRECAREM           0             0             0             0             0
 OBGEST             0             0             0             0             0
 BWT                0             0             0             0             0
 AFRAMF             0             0             0             0             0
 FHISP              0             0             0             0             0
 OTHF               0             0             0             0             0
 AFRAMM             0             0             0             0             0
 MHISP              0             0             0             0             0
 OTHM               0             0             0             0             0
 SEXINF             0             0             0             0             0


           LAMBDA
              WIC           PRGBP         PRGDM         FAGE          MAGE
              ________      ________      ________      ________      ________
 FEDUC              0             0             0             0             0
 PAYER              0             0             0             0             0
 MEDUC              0             0             0             0             0
 CIG0               0             0             0             0             0
 WIC                0             0             0             0             0
 PRGBP              0             0             0             0             0
 PRGDM              0             0             0             0             0
 FAGE               0             0             0             0             0
 MAGE               0             0             0             0             0
 MHT                0             0             0             0             0
 BMI                0             0             0             0             0
 PRECAREM           0             0             0             0             0
 OBGEST             0             0             0             0             0
 BWT                0             0             0             0             0
 AFRAMF             0             0             0             0             0
 FHISP              0             0             0             0             0
 OTHF               0             0             0             0             0
 AFRAMM             0             0             0             0             0
 MHISP              0             0             0             0             0
 OTHM               0             0             0             0             0
 SEXINF             0             0             0             0             0


           LAMBDA
              MHT           BMI           PRECAREM      OBGEST        BWT
              ________      ________      ________      ________      ________
 FEDUC              0             0             0             0             0
 PAYER              0             0             0             0             0
 MEDUC              0             0             0             0             0
 CIG0               0             0             0             0             0
 WIC                0             0             0             0             0
 PRGBP              0             0             0             0             0
 PRGDM              0             0             0             0             0
 FAGE               0             0             0             0             0
 MAGE               0             0             0             0             0
 MHT                0             0             0             0             0
 BMI                0             0             0             0             0
 PRECAREM           0             0             0             0             0
 OBGEST             0             0             0             0             0
 BWT                0             0             0             0             0
 AFRAMF             0             0             0             0             0
 FHISP              0             0             0             0             0
 OTHF               0             0             0             0             0
 AFRAMM             0             0             0             0             0
 MHISP              0             0             0             0             0
 OTHM               0             0             0             0             0
 SEXINF             0             0             0             0             0


           LAMBDA
              AFRAMF        FHISP         OTHF          AFRAMM        MHISP
              ________      ________      ________      ________      ________
 FEDUC              0             0             0             0             0
 PAYER              0             0             0             0             0
 MEDUC              0             0             0             0             0
 CIG0               0             0             0             0             0
 WIC                0             0             0             0             0
 PRGBP              0             0             0             0             0
 PRGDM              0             0             0             0             0
 FAGE               0             0             0             0             0
 MAGE               0             0             0             0             0
 MHT                0             0             0             0             0
 BMI                0             0             0             0             0
 PRECAREM           0             0             0             0             0
 OBGEST             0             0             0             0             0
 BWT                0             0             0             0             0
 AFRAMF             0             0             0             0             0
 FHISP              0             0             0             0             0
 OTHF               0             0             0             0             0
 AFRAMM             0             0             0             0             0
 MHISP              0             0             0             0             0
 OTHM               0             0             0             0             0
 SEXINF             0             0             0             0             0


           LAMBDA
              OTHM          SEXINF
              ________      ________
 FEDUC              0             0
 PAYER              0             0
 MEDUC              0             0
 CIG0               0             0
 WIC                0             0
 PRGBP              0             0
 PRGDM              0             0
 FAGE               0             0
 MAGE               0             0
 MHT                0             0
 BMI                0             0
 PRECAREM           0             0
 OBGEST             0             0
 BWT                0             0
 AFRAMF             0             0
 FHISP              0             0
 OTHF               0             0
 AFRAMM             0             0
 MHISP              0             0
 OTHM               0             0
 SEXINF             0             0


           THETA
              FEDUC         PAYER         MEDUC         CIG0          WIC
              ________      ________      ________      ________      ________
 FEDUC              0
 PAYER              0             0
 MEDUC              0             0             0
 CIG0               0             0             0             0
 WIC                0             0             0             0             0
 PRGBP              0             0             0             0             0
 PRGDM              0             0             0             0             0
 FAGE               0             0             0             0             0
 MAGE               0             0             0             0             0
 MHT                0             0             0             0             0
 BMI                0             0             0             0             0
 PRECAREM           0             0             0             0             0
 OBGEST             0             0             0             0             0
 BWT                0             0             0             0             0
 AFRAMF             0             0             0             0             0
 FHISP              0             0             0             0             0
 OTHF               0             0             0             0             0
 AFRAMM             0             0             0             0             0
 MHISP              0             0             0             0             0
 OTHM               0             0             0             0             0
 SEXINF             0             0             0             0             0


           THETA
              PRGBP         PRGDM         FAGE          MAGE          MHT
              ________      ________      ________      ________      ________
 PRGBP              0
 PRGDM              0             0
 FAGE               0             0             0
 MAGE               0             0             0             0
 MHT                0             0             0             0             0
 BMI                0             0             0             0             0
 PRECAREM           0             0             0             0             0
 OBGEST             0             0             0             0             0
 BWT                0             0             0             0             0
 AFRAMF             0             0             0             0             0
 FHISP              0             0             0             0             0
 OTHF               0             0             0             0             0
 AFRAMM             0             0             0             0             0
 MHISP              0             0             0             0             0
 OTHM               0             0             0             0             0
 SEXINF             0             0             0             0             0


           THETA
              BMI           PRECAREM      OBGEST        BWT           AFRAMF
              ________      ________      ________      ________      ________
 BMI                0
 PRECAREM           0             0
 OBGEST             0             0             0
 BWT                0             0             0             0
 AFRAMF             0             0             0             0             0
 FHISP              0             0             0             0             0
 OTHF               0             0             0             0             0
 AFRAMM             0             0             0             0             0
 MHISP              0             0             0             0             0
 OTHM               0             0             0             0             0
 SEXINF             0             0             0             0             0


           THETA
              FHISP         OTHF          AFRAMM        MHISP         OTHM
              ________      ________      ________      ________      ________
 FHISP              0
 OTHF               0             0
 AFRAMM             0             0             0
 MHISP              0             0             0             0
 OTHM               0             0             0             0             0
 SEXINF             0             0             0             0             0


           THETA
              SEXINF
              ________
 SEXINF             0


           ALPHA
              SOCDEP        FEDUC         PAYER         MEDUC         CIG0
              ________      ________      ________      ________      ________
                    0             0             0             0             0


           ALPHA
              WIC           PRGBP         PRGDM         FAGE          MAGE
              ________      ________      ________      ________      ________
                    0             0             0             1             2


           ALPHA
              MHT           BMI           PRECAREM      OBGEST        BWT
              ________      ________      ________      ________      ________
                    3             4             5             6             7


           ALPHA
              AFRAMF        FHISP         OTHF          AFRAMM        MHISP
              ________      ________      ________      ________      ________
                    0             0             0             0             0


           ALPHA
              OTHM          SEXINF
              ________      ________
                    0             0


           BETA
              SOCDEP        FEDUC         PAYER         MEDUC         CIG0
              ________      ________      ________      ________      ________
 SOCDEP             0             0             0             0             0
 FEDUC              8             0             0             0             0
 PAYER             13            14             0             0             0
 MEDUC             16             0             0             0            17
 CIG0              21             0             0             0             0
 WIC               28             0             0            29             0
 PRGBP             37             0            38            39            40
 PRGDM             53             0            54            55            56
 FAGE              69             0             0             0             0
 MAGE              73             0             0             0            74
 MHT               78             0             0             0             0
 BMI               82             0             0            83            84
 PRECAREM          89             0            90            91            92
 OBGEST            96             0            97            98            99
 BWT              115             0           116           117           118
 AFRAMF             0             0             0             0             0
 FHISP              0             0             0             0             0
 OTHF               0             0             0             0             0
 AFRAMM             0             0             0             0             0
 MHISP              0             0             0             0             0
 OTHM               0             0             0             0             0
 SEXINF             0             0             0             0             0


           BETA
              WIC           PRGBP         PRGDM         FAGE          MAGE
              ________      ________      ________      ________      ________
 SOCDEP             0             0             0             0             0
 FEDUC              0             0             0             9             0
 PAYER              0             0             0            15             0
 MEDUC              0             0             0             0             0
 CIG0               0             0             0             0             0
 WIC                0             0             0             0            30
 PRGBP             41             0             0            42            43
 PRGDM             57             0             0            58            59
 FAGE               0             0             0             0             0
 MAGE               0             0             0             0             0
 MHT                0             0             0             0             0
 BMI                0             0             0             0            85
 PRECAREM          93             0             0             0            94
 OBGEST           100           101           102           103           104
 BWT              119           120           121           122           123
 AFRAMF             0             0             0             0             0
 FHISP              0             0             0             0             0
 OTHF               0             0             0             0             0
 AFRAMM             0             0             0             0             0
 MHISP              0             0             0             0             0
 OTHM               0             0             0             0             0
 SEXINF             0             0             0             0             0


           BETA
              MHT           BMI           PRECAREM      OBGEST        BWT
              ________      ________      ________      ________      ________
 SOCDEP             0             0             0             0             0
 FEDUC              0             0             0             0             0
 PAYER              0             0             0             0             0
 MEDUC              0             0             0             0             0
 CIG0               0             0             0             0             0
 WIC                0             0             0             0             0
 PRGBP             44            45             0             0             0
 PRGDM             60            61             0             0             0
 FAGE               0             0             0             0             0
 MAGE               0             0             0             0             0
 MHT                0             0             0             0             0
 BMI                0             0             0             0             0
 PRECAREM           0            95             0             0             0
 OBGEST           105           106           107             0             0
 BWT              124           125           126             0             0
 AFRAMF             0             0             0             0             0
 FHISP              0             0             0             0             0
 OTHF               0             0             0             0             0
 AFRAMM             0             0             0             0             0
 MHISP              0             0             0             0             0
 OTHM               0             0             0             0             0
 SEXINF             0             0             0             0             0


           BETA
              AFRAMF        FHISP         OTHF          AFRAMM        MHISP
              ________      ________      ________      ________      ________
 SOCDEP             0             0             0             0             0
 FEDUC             10            11            12             0             0
 PAYER              0             0             0             0             0
 MEDUC              0             0             0            18            19
 CIG0              22            23            24            25            26
 WIC               31            32            33            34            35
 PRGBP             46            47            48            49            50
 PRGDM             62            63            64            65            66
 FAGE              70            71            72             0             0
 MAGE               0             0             0            75            76
 MHT                0             0             0            79            80
 BMI                0             0             0            86            87
 PRECAREM           0             0             0             0             0
 OBGEST           108           109           110           111           112
 BWT              127           128           129           130           131
 AFRAMF             0             0             0             0             0
 FHISP              0             0             0             0             0
 OTHF               0             0             0             0             0
 AFRAMM             0             0             0             0             0
 MHISP              0             0             0             0             0
 OTHM               0             0             0             0             0
 SEXINF             0             0             0             0             0


           BETA
              OTHM          SEXINF
              ________      ________
 SOCDEP             0             0
 FEDUC              0             0
 PAYER              0             0
 MEDUC             20             0
 CIG0              27             0
 WIC               36             0
 PRGBP             51            52
 PRGDM             67            68
 FAGE               0             0
 MAGE              77             0
 MHT               81             0
 BMI               88             0
 PRECAREM           0             0
 OBGEST           113           114
 BWT              132           133
 AFRAMF             0             0
 FHISP              0             0
 OTHF               0             0
 AFRAMM             0             0
 MHISP              0             0
 OTHM               0             0
 SEXINF             0             0


           PSI
              SOCDEP        FEDUC         PAYER         MEDUC         CIG0
              ________      ________      ________      ________      ________
 SOCDEP             0
 FEDUC              0             0
 PAYER              0             0             0
 MEDUC              0           134             0             0
 CIG0               0             0           135             0             0
 WIC                0             0           136             0           137
 PRGBP              0             0             0             0             0
 PRGDM              0             0             0             0             0
 FAGE               0             0             0             0             0
 MAGE               0             0             0           140             0
 MHT                0             0             0             0             0
 BMI                0             0           144             0             0
 PRECAREM           0             0             0             0             0
 OBGEST             0             0             0             0             0
 BWT                0             0             0             0             0
 AFRAMF             0             0             0             0             0
 FHISP              0             0             0             0             0
 OTHF               0             0             0             0             0
 AFRAMM             0             0             0             0             0
 MHISP              0             0             0             0             0
 OTHM               0             0             0             0             0
 SEXINF             0             0             0             0             0


           PSI
              WIC           PRGBP         PRGDM         FAGE          MAGE
              ________      ________      ________      ________      ________
 WIC                0
 PRGBP              0             0
 PRGDM              0           138             0
 FAGE               0             0             0           139
 MAGE               0             0             0           141           142
 MHT                0             0             0             0             0
 BMI              145             0             0             0             0
 PRECAREM           0           147           148             0             0
 OBGEST             0             0             0             0             0
 BWT                0             0             0             0             0
 AFRAMF             0             0             0             0             0
 FHISP              0             0             0             0             0
 OTHF               0             0             0             0             0
 AFRAMM             0             0             0             0             0
 MHISP              0             0             0             0             0
 OTHM               0             0             0             0             0
 SEXINF             0             0             0             0             0


           PSI
              MHT           BMI           PRECAREM      OBGEST        BWT
              ________      ________      ________      ________      ________
 MHT              143
 BMI                0           146
 PRECAREM           0             0           149
 OBGEST             0             0             0           150
 BWT                0             0             0           151           152
 AFRAMF             0             0             0             0             0
 FHISP              0             0             0             0             0
 OTHF               0             0             0             0             0
 AFRAMM             0             0             0             0             0
 MHISP              0             0             0             0             0
 OTHM               0             0             0             0             0
 SEXINF             0             0             0             0             0


           PSI
              AFRAMF        FHISP         OTHF          AFRAMM        MHISP
              ________      ________      ________      ________      ________
 AFRAMF             0
 FHISP              0             0
 OTHF               0             0             0
 AFRAMM             0             0             0             0
 MHISP              0             0             0             0             0
 OTHM               0             0             0             0             0
 SEXINF             0             0             0             0             0


           PSI
              OTHM          SEXINF
              ________      ________
 OTHM               0
 SEXINF             0             0


     STARTING VALUES


           TAU
              FEDUC$1       FEDUC$2       FEDUC$3       FEDUC$4       FEDUC$5
              ________      ________      ________      ________      ________
               -2.250        -0.750         0.000         0.330         2.500


           TAU
              PAYER$1       MEDUC$1       MEDUC$2       MEDUC$3       MEDUC$4
              ________      ________      ________      ________      ________
               -1.000        -3.400        -1.500        -0.500         0.000


           TAU
              MEDUC$5       CIG0$1        WIC$1         PRGBP$1       PRGDM$1
              ________      ________      ________      ________      ________
                3.200         2.000         1.500         1.400         1.850


           NU
              FEDUC         PAYER         MEDUC         CIG0          WIC
              ________      ________      ________      ________      ________
                0.000         0.000         0.000         0.000         0.000


           NU
              PRGBP         PRGDM         FAGE          MAGE          MHT
              ________      ________      ________      ________      ________
                0.000         0.000         0.000         0.000         0.000


           NU
              BMI           PRECAREM      OBGEST        BWT           AFRAMF
              ________      ________      ________      ________      ________
                0.000         0.000         0.000         0.000         0.000


           NU
              FHISP         OTHF          AFRAMM        MHISP         OTHM
              ________      ________      ________      ________      ________
                0.000         0.000         0.000         0.000         0.000


           NU
              SEXINF
              ________
                0.000


           LAMBDA
              SOCDEP        FEDUC         PAYER         MEDUC         CIG0
              ________      ________      ________      ________      ________
 FEDUC          0.000         1.000         0.000         0.000         0.000
 PAYER          0.000         0.000         1.000         0.000         0.000
 MEDUC          0.000         0.000         0.000         1.000         0.000
 CIG0           0.000         0.000         0.000         0.000         1.000
 WIC            0.000         0.000         0.000         0.000         0.000
 PRGBP          0.000         0.000         0.000         0.000         0.000
 PRGDM          0.000         0.000         0.000         0.000         0.000
 FAGE           0.000         0.000         0.000         0.000         0.000
 MAGE           0.000         0.000         0.000         0.000         0.000
 MHT            0.000         0.000         0.000         0.000         0.000
 BMI            0.000         0.000         0.000         0.000         0.000
 PRECAREM       0.000         0.000         0.000         0.000         0.000
 OBGEST         0.000         0.000         0.000         0.000         0.000
 BWT            0.000         0.000         0.000         0.000         0.000
 AFRAMF         0.000         0.000         0.000         0.000         0.000
 FHISP          0.000         0.000         0.000         0.000         0.000
 OTHF           0.000         0.000         0.000         0.000         0.000
 AFRAMM         0.000         0.000         0.000         0.000         0.000
 MHISP          0.000         0.000         0.000         0.000         0.000
 OTHM           0.000         0.000         0.000         0.000         0.000
 SEXINF         0.000         0.000         0.000         0.000         0.000


           LAMBDA
              WIC           PRGBP         PRGDM         FAGE          MAGE
              ________      ________      ________      ________      ________
 FEDUC          0.000         0.000         0.000         0.000         0.000
 PAYER          0.000         0.000         0.000         0.000         0.000
 MEDUC          0.000         0.000         0.000         0.000         0.000
 CIG0           0.000         0.000         0.000         0.000         0.000
 WIC            1.000         0.000         0.000         0.000         0.000
 PRGBP          0.000         1.000         0.000         0.000         0.000
 PRGDM          0.000         0.000         1.000         0.000         0.000
 FAGE           0.000         0.000         0.000         1.000         0.000
 MAGE           0.000         0.000         0.000         0.000         1.000
 MHT            0.000         0.000         0.000         0.000         0.000
 BMI            0.000         0.000         0.000         0.000         0.000
 PRECAREM       0.000         0.000         0.000         0.000         0.000
 OBGEST         0.000         0.000         0.000         0.000         0.000
 BWT            0.000         0.000         0.000         0.000         0.000
 AFRAMF         0.000         0.000         0.000         0.000         0.000
 FHISP          0.000         0.000         0.000         0.000         0.000
 OTHF           0.000         0.000         0.000         0.000         0.000
 AFRAMM         0.000         0.000         0.000         0.000         0.000
 MHISP          0.000         0.000         0.000         0.000         0.000
 OTHM           0.000         0.000         0.000         0.000         0.000
 SEXINF         0.000         0.000         0.000         0.000         0.000


           LAMBDA
              MHT           BMI           PRECAREM      OBGEST        BWT
              ________      ________      ________      ________      ________
 FEDUC          0.000         0.000         0.000         0.000         0.000
 PAYER          0.000         0.000         0.000         0.000         0.000
 MEDUC          0.000         0.000         0.000         0.000         0.000
 CIG0           0.000         0.000         0.000         0.000         0.000
 WIC            0.000         0.000         0.000         0.000         0.000
 PRGBP          0.000         0.000         0.000         0.000         0.000
 PRGDM          0.000         0.000         0.000         0.000         0.000
 FAGE           0.000         0.000         0.000         0.000         0.000
 MAGE           0.000         0.000         0.000         0.000         0.000
 MHT            1.000         0.000         0.000         0.000         0.000
 BMI            0.000         1.000         0.000         0.000         0.000
 PRECAREM       0.000         0.000         1.000         0.000         0.000
 OBGEST         0.000         0.000         0.000         1.000         0.000
 BWT            0.000         0.000         0.000         0.000         1.000
 AFRAMF         0.000         0.000         0.000         0.000         0.000
 FHISP          0.000         0.000         0.000         0.000         0.000
 OTHF           0.000         0.000         0.000         0.000         0.000
 AFRAMM         0.000         0.000         0.000         0.000         0.000
 MHISP          0.000         0.000         0.000         0.000         0.000
 OTHM           0.000         0.000         0.000         0.000         0.000
 SEXINF         0.000         0.000         0.000         0.000         0.000


           LAMBDA
              AFRAMF        FHISP         OTHF          AFRAMM        MHISP
              ________      ________      ________      ________      ________
 FEDUC          0.000         0.000         0.000         0.000         0.000
 PAYER          0.000         0.000         0.000         0.000         0.000
 MEDUC          0.000         0.000         0.000         0.000         0.000
 CIG0           0.000         0.000         0.000         0.000         0.000
 WIC            0.000         0.000         0.000         0.000         0.000
 PRGBP          0.000         0.000         0.000         0.000         0.000
 PRGDM          0.000         0.000         0.000         0.000         0.000
 FAGE           0.000         0.000         0.000         0.000         0.000
 MAGE           0.000         0.000         0.000         0.000         0.000
 MHT            0.000         0.000         0.000         0.000         0.000
 BMI            0.000         0.000         0.000         0.000         0.000
 PRECAREM       0.000         0.000         0.000         0.000         0.000
 OBGEST         0.000         0.000         0.000         0.000         0.000
 BWT            0.000         0.000         0.000         0.000         0.000
 AFRAMF         1.000         0.000         0.000         0.000         0.000
 FHISP          0.000         1.000         0.000         0.000         0.000
 OTHF           0.000         0.000         1.000         0.000         0.000
 AFRAMM         0.000         0.000         0.000         1.000         0.000
 MHISP          0.000         0.000         0.000         0.000         1.000
 OTHM           0.000         0.000         0.000         0.000         0.000
 SEXINF         0.000         0.000         0.000         0.000         0.000


           LAMBDA
              OTHM          SEXINF
              ________      ________
 FEDUC          0.000         0.000
 PAYER          0.000         0.000
 MEDUC          0.000         0.000
 CIG0           0.000         0.000
 WIC            0.000         0.000
 PRGBP          0.000         0.000
 PRGDM          0.000         0.000
 FAGE           0.000         0.000
 MAGE           0.000         0.000
 MHT            0.000         0.000
 BMI            0.000         0.000
 PRECAREM       0.000         0.000
 OBGEST         0.000         0.000
 BWT            0.000         0.000
 AFRAMF         0.000         0.000
 FHISP          0.000         0.000
 OTHF           0.000         0.000
 AFRAMM         0.000         0.000
 MHISP          0.000         0.000
 OTHM           1.000         0.000
 SEXINF         0.000         1.000


           THETA
              FEDUC         PAYER         MEDUC         CIG0          WIC
              ________      ________      ________      ________      ________
 FEDUC          0.000
 PAYER          0.000         0.000
 MEDUC          0.000         0.000         0.000
 CIG0           0.000         0.000         0.000         0.000
 WIC            0.000         0.000         0.000         0.000         0.000
 PRGBP          0.000         0.000         0.000         0.000         0.000
 PRGDM          0.000         0.000         0.000         0.000         0.000
 FAGE           0.000         0.000         0.000         0.000         0.000
 MAGE           0.000         0.000         0.000         0.000         0.000
 MHT            0.000         0.000         0.000         0.000         0.000
 BMI            0.000         0.000         0.000         0.000         0.000
 PRECAREM       0.000         0.000         0.000         0.000         0.000
 OBGEST         0.000         0.000         0.000         0.000         0.000
 BWT            0.000         0.000         0.000         0.000         0.000
 AFRAMF         0.000         0.000         0.000         0.000         0.000
 FHISP          0.000         0.000         0.000         0.000         0.000
 OTHF           0.000         0.000         0.000         0.000         0.000
 AFRAMM         0.000         0.000         0.000         0.000         0.000
 MHISP          0.000         0.000         0.000         0.000         0.000
 OTHM           0.000         0.000         0.000         0.000         0.000
 SEXINF         0.000         0.000         0.000         0.000         0.000


           THETA
              PRGBP         PRGDM         FAGE          MAGE          MHT
              ________      ________      ________      ________      ________
 PRGBP          0.000
 PRGDM          0.000         0.000
 FAGE           0.000         0.000         0.000
 MAGE           0.000         0.000         0.000         0.000
 MHT            0.000         0.000         0.000         0.000         0.000
 BMI            0.000         0.000         0.000         0.000         0.000
 PRECAREM       0.000         0.000         0.000         0.000         0.000
 OBGEST         0.000         0.000         0.000         0.000         0.000
 BWT            0.000         0.000         0.000         0.000         0.000
 AFRAMF         0.000         0.000         0.000         0.000         0.000
 FHISP          0.000         0.000         0.000         0.000         0.000
 OTHF           0.000         0.000         0.000         0.000         0.000
 AFRAMM         0.000         0.000         0.000         0.000         0.000
 MHISP          0.000         0.000         0.000         0.000         0.000
 OTHM           0.000         0.000         0.000         0.000         0.000
 SEXINF         0.000         0.000         0.000         0.000         0.000


           THETA
              BMI           PRECAREM      OBGEST        BWT           AFRAMF
              ________      ________      ________      ________      ________
 BMI            0.000
 PRECAREM       0.000         0.000
 OBGEST         0.000         0.000         0.000
 BWT            0.000         0.000         0.000         0.000
 AFRAMF         0.000         0.000         0.000         0.000         0.000
 FHISP          0.000         0.000         0.000         0.000         0.000
 OTHF           0.000         0.000         0.000         0.000         0.000
 AFRAMM         0.000         0.000         0.000         0.000         0.000
 MHISP          0.000         0.000         0.000         0.000         0.000
 OTHM           0.000         0.000         0.000         0.000         0.000
 SEXINF         0.000         0.000         0.000         0.000         0.000


           THETA
              FHISP         OTHF          AFRAMM        MHISP         OTHM
              ________      ________      ________      ________      ________
 FHISP          0.000
 OTHF           0.000         0.000
 AFRAMM         0.000         0.000         0.000
 MHISP          0.000         0.000         0.000         0.000
 OTHM           0.000         0.000         0.000         0.000         0.000
 SEXINF         0.000         0.000         0.000         0.000         0.000


           THETA
              SEXINF
              ________
 SEXINF         0.000


           ALPHA
              SOCDEP        FEDUC         PAYER         MEDUC         CIG0
              ________      ________      ________      ________      ________
                0.000         0.000         0.000         0.000         0.000


           ALPHA
              WIC           PRGBP         PRGDM         FAGE          MAGE
              ________      ________      ________      ________      ________
                0.000         0.000         0.000        -0.050         0.500


           ALPHA
              MHT           BMI           PRECAREM      OBGEST        BWT
              ________      ________      ________      ________      ________
               -0.050        -0.067        -0.300         0.125        -0.175


           ALPHA
              AFRAMF        FHISP         OTHF          AFRAMM        MHISP
              ________      ________      ________      ________      ________
                0.000         0.000         0.000         0.000         0.000


           ALPHA
              OTHM          SEXINF
              ________      ________
                0.000         0.000


           BETA
              SOCDEP        FEDUC         PAYER         MEDUC         CIG0
              ________      ________      ________      ________      ________
 SOCDEP         0.000         0.000         0.000         0.000         0.000
 FEDUC         -1.000         0.000         0.000         0.000         0.000
 PAYER         -0.900         0.030         0.000         0.000         0.000
 MEDUC         -2.000         0.000         0.000         0.000         0.375
 CIG0           1.000         0.000         0.000         0.000         0.000
 WIC            1.000         0.000         0.000         0.250         0.000
 PRGBP          0.600         0.000         0.015         0.125        -0.100
 PRGDM          0.050         0.000         0.000        -0.020         0.050
 FAGE          -0.670         0.000         0.000         0.000         0.000
 MAGE          -0.850         0.000         0.000         0.000         0.015
 MHT           -0.100         0.000         0.000         0.000         0.000
 BMI            1.100         0.000         0.000         0.300        -0.250
 PRECAREM       0.250         0.000        -0.100         0.000        -0.050
 OBGEST        -0.400         0.000         0.000        -0.075         0.075
 BWT            0.015         0.000         0.000         0.000        -0.025
 AFRAMF         0.000         0.000         0.000         0.000         0.000
 FHISP          0.000         0.000         0.000         0.000         0.000
 OTHF           0.000         0.000         0.000         0.000         0.000
 AFRAMM         0.000         0.000         0.000         0.000         0.000
 MHISP          0.000         0.000         0.000         0.000         0.000
 OTHM           0.000         0.000         0.000         0.000         0.000
 SEXINF         0.000         0.000         0.000         0.000         0.000


           BETA
              WIC           PRGBP         PRGDM         FAGE          MAGE
              ________      ________      ________      ________      ________
 SOCDEP         0.000         0.000         0.000         0.000         0.000
 FEDUC          0.000         0.000         0.000         0.050         0.000
 PAYER          0.000         0.000         0.000         0.040         0.000
 MEDUC          0.000         0.000         0.000         0.000         0.000
 CIG0           0.000         0.000         0.000         0.000         0.000
 WIC            0.000         0.000         0.000         0.000         0.015
 PRGBP         -0.100         0.000         0.000        -0.030         0.100
 PRGDM          0.000         0.000         0.000         0.020         0.150
 FAGE           0.000         0.000         0.000         0.000         0.000
 MAGE           0.000         0.000         0.000         0.000         0.000
 MHT            0.000         0.000         0.000         0.000         0.000
 BMI            0.000         0.000         0.000         0.000         0.300
 PRECAREM      -0.100         0.000         0.000         0.000         0.000
 OBGEST         0.075        -0.375        -0.175         0.000        -0.050
 BWT            0.000        -0.075         0.000         0.000         0.000
 AFRAMF         0.000         0.000         0.000         0.000         0.000
 FHISP          0.000         0.000         0.000         0.000         0.000
 OTHF           0.000         0.000         0.000         0.000         0.000
 AFRAMM         0.000         0.000         0.000         0.000         0.000
 MHISP          0.000         0.000         0.000         0.000         0.000
 OTHM           0.000         0.000         0.000         0.000         0.000
 SEXINF         0.000         0.000         0.000         0.000         0.000


           BETA
              MHT           BMI           PRECAREM      OBGEST        BWT
              ________      ________      ________      ________      ________
 SOCDEP         0.000         0.000         0.000         0.000         0.000
 FEDUC          0.000         0.000         0.000         0.000         0.000
 PAYER          0.000         0.000         0.000         0.000         0.000
 MEDUC          0.000         0.000         0.000         0.000         0.000
 CIG0           0.000         0.000         0.000         0.000         0.000
 WIC            0.000         0.000         0.000         0.000         0.000
 PRGBP          0.033         0.125         0.000         0.000         0.000
 PRGDM         -0.100         0.200         0.000         0.000         0.000
 FAGE           0.000         0.000         0.000         0.000         0.000
 MAGE           0.000         0.000         0.000         0.000         0.000
 MHT            0.000         0.000         0.000         0.000         0.000
 BMI            0.000         0.000         0.000         0.000         0.000
 PRECAREM       0.000        -0.067         0.000         0.000         0.000
 OBGEST         0.050         0.150         0.050         0.000         0.000
 BWT            0.125         0.067         0.000         0.000         0.000
 AFRAMF         0.000         0.000         0.000         0.000         0.000
 FHISP          0.000         0.000         0.000         0.000         0.000
 OTHF           0.000         0.000         0.000         0.000         0.000
 AFRAMM         0.000         0.000         0.000         0.000         0.000
 MHISP          0.000         0.000         0.000         0.000         0.000
 OTHM           0.000         0.000         0.000         0.000         0.000
 SEXINF         0.000         0.000         0.000         0.000         0.000


           BETA
              AFRAMF        FHISP         OTHF          AFRAMM        MHISP
              ________      ________      ________      ________      ________
 SOCDEP         0.000         0.000         0.000         0.000         0.000
 FEDUC         -0.500        -0.750         0.500         0.000         0.000
 PAYER          0.000         0.000         0.000         0.000         0.000
 MEDUC          0.000         0.000         0.000        -0.500        -0.500
 CIG0          -0.900        -1.000         0.250         0.075        -0.225
 WIC            0.700         0.750         0.150         0.750         0.670
 PRGBP         -0.050        -0.025        -0.125         0.225         0.000
 PRGDM         -0.075         0.000         0.075        -0.050         0.000
 FAGE          -0.250        -0.300         0.300         0.000         0.000
 MAGE           0.000         0.000         0.000         0.000         0.038
 MHT            0.000         0.000         0.000        -0.067        -0.400
 BMI            0.000         0.000         0.000         0.300         0.200
 PRECAREM       0.000         0.000         0.000         0.000         0.000
 OBGEST        -0.125        -0.075        -0.050        -0.200        -0.100
 BWT           -0.075        -0.075        -0.100        -0.125         0.010
 AFRAMF         0.000         0.000         0.000         0.000         0.000
 FHISP          0.000         0.000         0.000         0.000         0.000
 OTHF           0.000         0.000         0.000         0.000         0.000
 AFRAMM         0.000         0.000         0.000         0.000         0.000
 MHISP          0.000         0.000         0.000         0.000         0.000
 OTHM           0.000         0.000         0.000         0.000         0.000
 SEXINF         0.000         0.000         0.000         0.000         0.000


           BETA
              OTHM          SEXINF
              ________      ________
 SOCDEP         0.000         0.000
 FEDUC          0.000         0.000
 PAYER          0.000         0.000
 MEDUC          0.670         0.000
 CIG0          -1.000         0.000
 WIC            0.000         0.000
 PRGBP         -0.300         0.025
 PRGDM          0.400         0.020
 FAGE           0.000         0.000
 MAGE          -0.020         0.000
 MHT           -0.425         0.000
 BMI           -0.750         0.000
 PRECAREM       0.000         0.000
 OBGEST         0.050        -0.050
 BWT           -0.050         0.100
 AFRAMF         0.000         0.000
 FHISP          0.000         0.000
 OTHF           0.000         0.000
 AFRAMM         0.000         0.000
 MHISP          0.000         0.000
 OTHM           0.000         0.000
 SEXINF         0.000         0.000


           PSI
              SOCDEP        FEDUC         PAYER         MEDUC         CIG0
              ________      ________      ________      ________      ________
 SOCDEP         1.000
 FEDUC          0.000         1.000
 PAYER          0.000         0.000         1.000
 MEDUC          0.000         0.250         0.000         1.000
 CIG0           0.000         0.000         0.100         0.000         1.000
 WIC            0.000         0.000        -0.475         0.000         0.250
 PRGBP          0.000         0.000         0.000         0.000         0.000
 PRGDM          0.000         0.000         0.000         0.000         0.000
 FAGE           0.000         0.000         0.000         0.000         0.000
 MAGE           0.000         0.000         0.000         0.015         0.000
 MHT            0.000         0.000         0.000         0.000         0.000
 BMI            0.000         0.000         0.175         0.000         0.000
 PRECAREM       0.000         0.000         0.000         0.000         0.000
 OBGEST         0.000         0.000         0.000         0.000         0.000
 BWT            0.000         0.000         0.000         0.000         0.000
 AFRAMF         0.000         0.000         0.000         0.000         0.000
 FHISP          0.000         0.000         0.000         0.000         0.000
 OTHF           0.000         0.000         0.000         0.000         0.000
 AFRAMM         0.000         0.000         0.000         0.000         0.000
 MHISP          0.000         0.000         0.000         0.000         0.000
 OTHM           0.000         0.000         0.000         0.000         0.000
 SEXINF         0.000         0.000         0.000         0.000         0.000


           PSI
              WIC           PRGBP         PRGDM         FAGE          MAGE
              ________      ________      ________      ________      ________
 WIC            1.000
 PRGBP          0.000         1.000
 PRGDM          0.000         0.075         1.000
 FAGE           0.000         0.000         0.000         1.100
 MAGE           0.000         0.000         0.000         0.575         0.625
 MHT            0.000         0.000         0.000         0.000         0.000
 BMI           -0.250         0.000         0.000         0.000         0.000
 PRECAREM       0.000        -0.020         0.000         0.000         0.000
 OBGEST         0.000         0.000         0.000         0.000         0.000
 BWT            0.000         0.000         0.000         0.000         0.000
 AFRAMF         0.000         0.000         0.000         0.000         0.000
 FHISP          0.000         0.000         0.000         0.000         0.000
 OTHF           0.000         0.000         0.000         0.000         0.000
 AFRAMM         0.000         0.000         0.000         0.000         0.000
 MHISP          0.000         0.000         0.000         0.000         0.000
 OTHM           0.000         0.000         0.000         0.000         0.000
 SEXINF         0.000         0.000         0.000         0.000         0.000


           PSI
              MHT           BMI           PRECAREM      OBGEST        BWT
              ________      ________      ________      ________      ________
 MHT            0.425
 BMI            0.000         0.800
 PRECAREM       0.000         0.000         1.600
 OBGEST         0.000         0.000         0.000         1.425
 BWT            0.000         0.000         0.000         0.250         0.175
 AFRAMF         0.000         0.000         0.000         0.000         0.000
 FHISP          0.000         0.000         0.000         0.000         0.000
 OTHF           0.000         0.000         0.000         0.000         0.000
 AFRAMM         0.000         0.000         0.000         0.000         0.000
 MHISP          0.000         0.000         0.000         0.000         0.000
 OTHM           0.000         0.000         0.000         0.000         0.000
 SEXINF         0.000         0.000         0.000         0.000         0.000


           PSI
              AFRAMF        FHISP         OTHF          AFRAMM        MHISP
              ________      ________      ________      ________      ________
 AFRAMF         0.055
 FHISP          0.000         0.072
 OTHF           0.000         0.000         0.044
 AFRAMM         0.000         0.000         0.000         0.048
 MHISP          0.000         0.000         0.000         0.000         0.077
 OTHM           0.000         0.000         0.000         0.000         0.000
 SEXINF         0.000         0.000         0.000         0.000         0.000


           PSI
              OTHM          SEXINF
              ________      ________
 OTHM           0.048
 SEXINF         0.000         0.125


     PRIORS FOR ALL PARAMETERS            PRIOR MEAN      PRIOR VARIANCE     PRIOR STD. DEV.

     Parameter 1~N(0.000,2.250)              0.0000              2.2500              1.5000
     Parameter 2~N(0.000,2.250)              0.0000              2.2500              1.5000
     Parameter 3~N(0.000,2.250)              0.0000              2.2500              1.5000
     Parameter 4~N(0.000,2.250)              0.0000              2.2500              1.5000
     Parameter 5~N(0.000,2.250)              0.0000              2.2500              1.5000
     Parameter 6~N(0.000,2.250)              0.0000              2.2500              1.5000
     Parameter 7~N(0.000,2.250)              0.0000              2.2500              1.5000
     Parameter 8~N(-1.200,1.000)            -1.2000              1.0000              1.0000
     Parameter 9~N(0.000,2.250)              0.0000              2.2500              1.5000
     Parameter 10~N(0.000,2.250)             0.0000              2.2500              1.5000
     Parameter 11~N(0.000,2.250)             0.0000              2.2500              1.5000
     Parameter 12~N(0.000,2.250)             0.0000              2.2500              1.5000
     Parameter 13~N(-1.000,1.000)           -1.0000              1.0000              1.0000
     Parameter 14~N(0.000,2.250)             0.0000              2.2500              1.5000
     Parameter 15~N(0.000,2.250)             0.0000              2.2500              1.5000
     Parameter 16~N(-1.200,1.000)           -1.2000              1.0000              1.0000
     Parameter 17~N(0.000,2.250)             0.0000              2.2500              1.5000
     Parameter 18~N(0.000,2.250)             0.0000              2.2500              1.5000
     Parameter 19~N(0.000,2.250)             0.0000              2.2500              1.5000
     Parameter 20~N(0.000,2.250)             0.0000              2.2500              1.5000
     Parameter 21~N(0.200,1.000)             0.2000              1.0000              1.0000
     Parameter 22~N(0.000,2.250)             0.0000              2.2500              1.5000
     Parameter 23~N(0.000,2.250)             0.0000              2.2500              1.5000
     Parameter 24~N(0.000,2.250)             0.0000              2.2500              1.5000
     Parameter 25~N(0.000,2.250)             0.0000              2.2500              1.5000
     Parameter 26~N(0.000,2.250)             0.0000              2.2500              1.5000
     Parameter 27~N(0.000,2.250)             0.0000              2.2500              1.5000
     Parameter 28~N(1.000,1.000)             1.0000              1.0000              1.0000
     Parameter 29~N(0.000,2.250)             0.0000              2.2500              1.5000
     Parameter 30~N(0.000,2.250)             0.0000              2.2500              1.5000
     Parameter 31~N(0.250,2.250)             0.2500              2.2500              1.5000
     Parameter 32~N(0.250,2.250)             0.2500              2.2500              1.5000
     Parameter 33~N(0.250,2.250)             0.2500              2.2500              1.5000
     Parameter 34~N(0.250,2.250)             0.2500              2.2500              1.5000
     Parameter 35~N(0.250,2.250)             0.2500              2.2500              1.5000
     Parameter 36~N(0.250,2.250)             0.2500              2.2500              1.5000
     Parameter 37~N(0.000,1.000)             0.0000              1.0000              1.0000
     Parameter 38~N(0.000,5.000)             0.0000              5.0000              2.2361
     Parameter 39~N(0.000,2.250)             0.0000              2.2500              1.5000
     Parameter 40~N(0.000,2.250)             0.0000              2.2500              1.5000
     Parameter 41~N(0.000,2.250)             0.0000              2.2500              1.5000
     Parameter 42~N(0.000,2.250)             0.0000              2.2500              1.5000
     Parameter 43~N(0.000,2.250)             0.0000              2.2500              1.5000
     Parameter 44~N(0.000,2.250)             0.0000              2.2500              1.5000
     Parameter 45~N(0.000,2.250)             0.0000              2.2500              1.5000
     Parameter 46~N(0.000,2.250)             0.0000              2.2500              1.5000
     Parameter 47~N(0.000,2.250)             0.0000              2.2500              1.5000
     Parameter 48~N(0.000,2.250)             0.0000              2.2500              1.5000
     Parameter 49~N(0.000,2.250)             0.0000              2.2500              1.5000
     Parameter 50~N(0.000,2.250)             0.0000              2.2500              1.5000
     Parameter 51~N(0.000,2.250)             0.0000              2.2500              1.5000
     Parameter 52~N(0.000,2.250)             0.0000              2.2500              1.5000
     Parameter 53~N(0.000,1.000)             0.0000              1.0000              1.0000
     Parameter 54~N(0.000,2.250)             0.0000              2.2500              1.5000
     Parameter 55~N(0.000,2.250)             0.0000              2.2500              1.5000
     Parameter 56~N(0.000,2.250)             0.0000              2.2500              1.5000
     Parameter 57~N(0.000,2.250)             0.0000              2.2500              1.5000
     Parameter 58~N(0.000,2.250)             0.0000              2.2500              1.5000
     Parameter 59~N(0.000,2.250)             0.0000              2.2500              1.5000
     Parameter 60~N(0.000,2.250)             0.0000              2.2500              1.5000
     Parameter 61~N(0.000,2.250)             0.0000              2.2500              1.5000
     Parameter 62~N(0.000,2.250)             0.0000              2.2500              1.5000
     Parameter 63~N(0.000,2.250)             0.0000              2.2500              1.5000
     Parameter 64~N(0.000,2.250)             0.0000              2.2500              1.5000
     Parameter 65~N(0.000,2.250)             0.0000              2.2500              1.5000
     Parameter 66~N(0.000,2.250)             0.0000              2.2500              1.5000
     Parameter 67~N(0.000,2.250)             0.0000              2.2500              1.5000
     Parameter 68~N(0.000,2.250)             0.0000              2.2500              1.5000
     Parameter 69~N(-0.700,1.000)           -0.7000              1.0000              1.0000
     Parameter 70~N(0.000,2.250)             0.0000              2.2500              1.5000
     Parameter 71~N(0.000,2.250)             0.0000              2.2500              1.5000
     Parameter 72~N(0.000,2.250)             0.0000              2.2500              1.5000
     Parameter 73~N(0.000,1.000)             0.0000              1.0000              1.0000
     Parameter 74~N(0.000,2.250)             0.0000              2.2500              1.5000
     Parameter 75~N(0.000,2.250)             0.0000              2.2500              1.5000
     Parameter 76~N(0.000,2.250)             0.0000              2.2500              1.5000
     Parameter 77~N(0.000,2.250)             0.0000              2.2500              1.5000
     Parameter 78~N(-0.100,1.000)           -0.1000              1.0000              1.0000
     Parameter 79~N(0.000,2.250)             0.0000              2.2500              1.5000
     Parameter 80~N(0.000,2.250)             0.0000              2.2500              1.5000
     Parameter 81~N(0.000,2.250)             0.0000              2.2500              1.5000
     Parameter 82~N(0.200,1.000)             0.2000              1.0000              1.0000
     Parameter 83~N(0.000,2.250)             0.0000              2.2500              1.5000
     Parameter 84~N(0.000,2.250)             0.0000              2.2500              1.5000
     Parameter 85~N(0.000,2.250)             0.0000              2.2500              1.5000
     Parameter 86~N(0.000,2.250)             0.0000              2.2500              1.5000
     Parameter 87~N(0.000,2.250)             0.0000              2.2500              1.5000
     Parameter 88~N(0.000,2.250)             0.0000              2.2500              1.5000
     Parameter 89~N(0.000,1.000)             0.0000              1.0000              1.0000
     Parameter 90~N(0.000,2.250)             0.0000              2.2500              1.5000
     Parameter 91~N(0.000,2.250)             0.0000              2.2500              1.5000
     Parameter 92~N(0.000,2.250)             0.0000              2.2500              1.5000
     Parameter 93~N(0.000,2.250)             0.0000              2.2500              1.5000
     Parameter 94~N(0.000,2.250)             0.0000              2.2500              1.5000
     Parameter 95~N(0.000,2.250)             0.0000              2.2500              1.5000
     Parameter 96~N(0.000,1.000)             0.0000              1.0000              1.0000
     Parameter 97~N(0.000,2.250)             0.0000              2.2500              1.5000
     Parameter 98~N(0.000,2.250)             0.0000              2.2500              1.5000
     Parameter 99~N(0.000,2.250)             0.0000              2.2500              1.5000
     Parameter 100~N(0.000,2.250)            0.0000              2.2500              1.5000
     Parameter 101~N(0.000,2.250)            0.0000              2.2500              1.5000
     Parameter 102~N(0.000,2.250)            0.0000              2.2500              1.5000
     Parameter 103~N(0.000,2.250)            0.0000              2.2500              1.5000
     Parameter 104~N(0.000,2.250)            0.0000              2.2500              1.5000
     Parameter 105~N(0.000,2.250)            0.0000              2.2500              1.5000
     Parameter 106~N(0.000,2.250)            0.0000              2.2500              1.5000
     Parameter 107~N(0.000,2.250)            0.0000              2.2500              1.5000
     Parameter 108~N(0.000,2.250)            0.0000              2.2500              1.5000
     Parameter 109~N(0.000,2.250)            0.0000              2.2500              1.5000
     Parameter 110~N(0.000,2.250)            0.0000              2.2500              1.5000
     Parameter 111~N(0.000,2.250)            0.0000              2.2500              1.5000
     Parameter 112~N(0.000,2.250)            0.0000              2.2500              1.5000
     Parameter 113~N(0.000,2.250)            0.0000              2.2500              1.5000
     Parameter 114~N(0.000,2.250)            0.0000              2.2500              1.5000
     Parameter 115~N(0.000,1.000)            0.0000              1.0000              1.0000
     Parameter 116~N(0.000,2.250)            0.0000              2.2500              1.5000
     Parameter 117~N(0.000,2.250)            0.0000              2.2500              1.5000
     Parameter 118~N(0.000,2.250)            0.0000              2.2500              1.5000
     Parameter 119~N(0.000,2.250)            0.0000              2.2500              1.5000
     Parameter 120~N(0.000,2.250)            0.0000              2.2500              1.5000
     Parameter 121~N(0.000,2.250)            0.0000              2.2500              1.5000
     Parameter 122~N(0.000,2.250)            0.0000              2.2500              1.5000
     Parameter 123~N(0.000,2.250)            0.0000              2.2500              1.5000
     Parameter 124~N(0.000,2.250)            0.0000              2.2500              1.5000
     Parameter 125~N(0.000,2.250)            0.0000              2.2500              1.5000
     Parameter 126~N(0.000,2.250)            0.0000              2.2500              1.5000
     Parameter 127~N(0.000,2.250)            0.0000              2.2500              1.5000
     Parameter 128~N(0.000,2.250)            0.0000              2.2500              1.5000
     Parameter 129~N(0.000,2.250)            0.0000              2.2500              1.5000
     Parameter 130~N(0.000,2.250)            0.0000              2.2500              1.5000
     Parameter 131~N(0.000,2.250)            0.0000              2.2500              1.5000
     Parameter 132~N(0.000,2.250)            0.0000              2.2500              1.5000
     Parameter 133~N(0.000,2.250)            0.0000              2.2500              1.5000
     Parameter 134~N(0.500,2.250)            0.5000              2.2500              1.5000
     Parameter 135~N(0.000,2.250)            0.0000              2.2500              1.5000
     Parameter 136~N(-0.500,1.000)          -0.5000              1.0000              1.0000
     Parameter 137~N(0.000,2.250)            0.0000              2.2500              1.5000
     Parameter 138~N(0.000,2.250)            0.0000              2.2500              1.5000
     Parameter 139~IG(20.000,20.000)         1.0526              0.0616              0.2481
     Parameter 140~N(0.000,1.000)            0.0000              1.0000              1.0000
     Parameter 141~N(0.500,2.250)            0.5000              2.2500              1.5000
     Parameter 142~IG(15.000,7.500)          0.5357              0.0221              0.1486
     Parameter 143~IG(12.000,6.000)          0.5455              0.0298              0.1725
     Parameter 144~N(0.000,2.250)            0.0000              2.2500              1.5000
     Parameter 145~N(0.000,2.250)            0.0000              2.2500              1.5000
     Parameter 146~IG(20.000,20.000)         1.0526              0.0616              0.2481
     Parameter 147~N(0.000,2.250)            0.0000              2.2500              1.5000
     Parameter 148~N(0.400,2.250)            0.4000              2.2500              1.5000
     Parameter 149~IG(7.500,12.500)          1.9231              0.6724              0.8200
     Parameter 150~IG(8.000,10.000)          1.4286              0.3401              0.5832
     Parameter 151~N(0.000,2.250)            0.0000              2.2500              1.5000
     Parameter 152~IG(15.000,3.000)          0.2143              0.0035              0.0594
     Parameter 153~N(-2.500,2.250)          -2.5000              2.2500              1.5000
     Parameter 154~N(-0.750,2.250)          -0.7500              2.2500              1.5000
     Parameter 155~N(0.000,1.000)            0.0000              1.0000              1.0000
     Parameter 156~N(0.500,1.000)            0.5000              1.0000              1.0000
     Parameter 157~N(2.500,2.250)            2.5000              2.2500              1.5000
     Parameter 158~N(-1.000,2.250)          -1.0000              2.2500              1.5000
     Parameter 159~N(-3.250,2.250)          -3.2500              2.2500              1.5000
     Parameter 160~N(-1.500,2.250)          -1.5000              2.2500              1.5000
     Parameter 161~N(-0.500,1.000)          -0.5000              1.0000              1.0000
     Parameter 162~N(0.000,1.000)            0.0000              1.0000              1.0000
     Parameter 163~N(3.000,2.250)            3.0000              2.2500              1.5000
     Parameter 164~N(0.000,2.250)            0.0000              2.2500              1.5000
     Parameter 165~N(1.500,2.250)            1.5000              2.2500              1.5000
     Parameter 166~N(1.500,2.250)            1.5000              2.2500              1.5000
     Parameter 167~N(1.500,2.250)            1.5000              2.2500              1.5000


     Beginning Time:  12:19:12
        Ending Time:  09:03:18
       Elapsed Time:  20:44:06


MUTHEN & MUTHEN
3463 Stoner Ave.
Los Angeles, CA  90066

Tel: (310) 391-9971
Fax: (310) 391-8971
Web: www.StatModel.com
Support: Support@StatModel.com

Copyright (c) 1998-2021 Muthen & Muthen
```
