## Supplementary material for "Disentangling effects of ethnicity, deprivation, and payment source on obstetric outcomes in American primigravidae: A structural equation model of observational data": Addendum 3b - Mplus output for WLSMV estimation of no racism model

```
Mplus VERSION 8.3 (Linux)
MUTHEN & MUTHEN
07/23/2024  10:07 PM

INPUT INSTRUCTIONS

        TITLE: no effects of ethnicity on deprivation, pre-natal care or source of payment
      DATA:

  FILE=/home/jonathan/Desktop/natality/chlm first singletons 210724.dat;
        VARIABLE:
        NAMES = X fage aframf fhisp othf feduc payer aframm mhisp othm mage mht
        meduc bmi cig0 wic precarem prgbp prgdm obgest bwt apgar5 sexinf gonor
        syph chlm hepb hepc;
          MISSING=.; auxiliary=X;
          useo = X%100 ne 50;
          usev = fage-bwt sexinf othm othf;
          cate = cig0 meduc feduc payer prgbp prgdm wic; ! ordinal variables
      ! data imputation:
        !  ALL TRANSFORMATIONS ALREADY DONE
        DEFINE: precarem=precarem-3; ! centre onset of ante-natal care to 3 months
            bwt=(bwt-3500)/1000; obgest=(obgest-39);
            if (feduc le 2) then feduc=2; if (meduc le 2) then meduc=2;
            if (feduc eq 7) then feduc=6; if (meduc eq 7) then meduc=6;
            if (cig0 gt 0) then cig0=1; !not pre-computed in R
        !  ! re-scale continuous variables
            mage=(mage-25)/5; fage=(fage-30)/5; mht=(mht-1.65)*10; bmi=(bmi-25)/5;

          ANALYSIS: parameterization=theta; difftest=realistic_99pct_230724.dat;

          MODEL:
  ! paternal ethnicity effects on age and education
  fage on aframf*.058 othf*.118 fhisp*.01 (s1-s3); !fage with cig0*0 (x19);
  feduc on fage*.008 aframf*.104 fhisp*-.176 othf*.138 (s4-s7);

  ! ethnicity effects on participation in WIC
  wic on aframf*.219 fhisp*.197 othf*.242 (s8-s10);
  wic on aframm*.353 mhisp*.212 othm*.346 (s11-s13);

  ! ethnicity effects on insurance
    !        payer on aframf*-.15 fhisp*-.125 othf*-.15 (s14-s16);
    !        payer on aframm*-.4 mhisp*-.15 othm*-.4 (s17-s19);
  payer with wic*-.466 (j1); payer on fage*-.003 feduc*-.065 (j6-j7);

  ! assortative mating for age and educational level
  fage with mage*.57 (s20); feduc with meduc*.258 (s21);
  [fage*.028] (s22); [wic$1*1.397] (s23); [payer$1*-1.17] (s24);

  ! WIC correlates inversely with BMI (Martin & Lippert 2012)
  wic with BMI*-.077 (s45); wic with cig0*.125;
  payer with BMI*.161 cig0*-.088 (x17-x18);
  ! access to WIC may be complex if not already receiving benefit (Brantley 2020)
  wic on meduc*.027 mage*-.082 (s46-s47);

  ! social deprivation/adversity
  socdep by fage*-.663 feduc*-1.114 (i1-i2);
  socdep by meduc*-1.321 mht*-.114 cig0*.564 bmi*.508 (i3-i6);
  [socdep@0]; socdep@1;
    !        socdep on aframm*.55 mhisp*.4 aframf*.25 fhisp*.4 (i8-i11);
    !        socdep on othm*-.35 othf*-.3 (i12-i13);
  mage on socdep*-.706 (i14);
  prgbp on socdep*.161 (i19);
  prgdm on socdep*.039 (i16);
  obgest on socdep*-.105 (i17);
  bwt on socdep*-.029 (i18);
  wic on socdep*0.977 (i7);
  precarem on socdep*.023 (i15);
  payer on socdep*-1.151 (i20); ! does this make a difference?

  ! Ante-natal care - ethnicity and other effects
    !        precarem on aframf*-.025 aframm*.25 fhisp*.025 mhisp*.075 (s25-s28);
    !        precarem on othf*0 othm*.15 (s29-s30);
  precarem on mage*-.035 meduc*-.05 payer*-.125 cig0*.025 bmi*-.035 (s31-s35);
  ! pre-natal care and payer effects on birthweight and gestation
  bwt on precarem*0 payer*0 (s36-s37);
  obgest on precarem*.04 payer*0 (s38-s39);
  ! pregnancy problems and pre-natal care may correlate
  prgbp with precarem*-.013 (s40); prgdm with precarem*-.002 (s41);
  prgbp on payer*.03; prgdm on payer*.006 (s42);

  ! maternal risk factors
  ! effects of parental ethnicities on smoking
  cig0 on aframm*-.657 mhisp*-.695 othm*-.33 (b1-b3);
  cig0 on aframf*-.218 fhisp*-.479 othf*-.242 (j3-j5);
  ! effects of maternal ethnicity and smoking on maternal age
  mage on aframm*-.25 mhisp*-.25 othm*-.1 cig0*-.2 (b4-b7);
  ! effects of maternal ethnicity on maternal height
  mht on aframm*0 mhisp*-.33 othm*-.45 (b8-b10);
  ! effects of maternal ethnicity and smoking on education
  meduc on aframm*-.2 mhisp*-.3 othm *0 cig0*.25 (b11-b14);
  ! effects of maternal ethnicity and age on BMI
  bmi on meduc*.1 mage*.2 aframm*.025 mhisp*-.015 othm*-.25 (b15-b19);
  bmi on cig0*0 (x20);

  ! starting values for means of non-Hispanic European American mothers
  meduc with mage*.075 (c1); ! see justification in Methods
  [mht*.025] (m1); [mage*.6] (m2);  [bmi*-.025] (m3);
  [cig0$1*1.74] (m4); [precarem*-.3] (s43); ![sexinf$1*-.035] (s44);
  ! variances of non-Hispanic European American mothers
  mage*.67 (v1); bmi*1 (v2); mht*.425 (v3);
  fage*1.15 (v4); precarem*1.75 (v6); ! cig0*.275 (v5);

  ! starting values for thresholds of educational levels
  ! see CDC's User Guide for 2019 Natality Data Public Use File
    [meduc$1*-3] (t1); [meduc$2*-1.5](t2);
    [meduc$3*-.5] (t3); [meduc$4*-.1] (t4); [meduc$5*2.75] (t5);
    [feduc$1*-2.5] (u1); [feduc$2*-1](u2);
    [feduc$3*0] (u3); [feduc$4*.25] (u4); [feduc$5*2.5] (u5);

  ! causes of pregnancy risk factors - hypertension (prgbp) & diabetes (prgdm)
  prgbp on mage*.05 meduc*.05 mht*.025 bmi*.175 sexinf*.025 (w30-w34);
  prgbp on aframm*0 mhisp*-.125 othm*-.1 (w35-w37);
  prgdm on meduc*-.01 bmi*.2 mage*.175 (w40-w42);
  prgdm on othm*.4 aframm*-.125 mhisp*-.025 mht*-.1 sexinf*.015 (w45-w49);
  prgbp with prgdm*.075 (w50); ! prgbp and prgdm can inter-relate
  prgbp on cig0*-.015 (w51); prgdm on cig0*.02 (w52);
  prgbp on fage*0 aframf*0 fhisp*0 othf*0 (x1-x4);
  prgdm on fage*0 aframf*0 fhisp*0 othf*0 (x5-x8);

  ! birth outcomes- birthweight
  ! effects of maternal ethnicity and smoking
  bwt on aframm*-.175 mhisp*-.01 othm*-.075 cig0*-.05 (w62-w65);
  ! effects of maternal risk factors, pregnancy hypertension and diabetes
  bwt on mage*-.0125 bmi*.05 meduc*0 prgbp*-.075 prgdm*0 (w66-w70);
  bwt on mht*.125 sexinf*.1 (w71-w72);
  bwt on fage*0 aframf*0 fhisp*0 othf*0 (x9-x12);

  ! birth outcome - duration of gestation
  ! effects of maternal risk factors
  obgest on mht*.05 mage*0 bmi*.075 meduc*0 cig0*-.015 (w76-w80);
  ! effects of maternal ethnicity
  obgest on aframm*-.175 mhisp*-.05 othm*-.125 (w81-w83);
  ! birthweight can correlate with duration of gestation
  obgest with bwt*.25 (w87);
  ! effects of pregnancy hypertension and diabetes and infant sex
  obgest on prgbp*-.375 prgdm*-.175 (w84-w85);
  obgest on sexinf*-.04 (w86);
    [obgest*.05] (m8); [bwt*-.175] (m9); obgest*1.55 (v7); bwt*0.2 (v8);
    [prgbp$1*1.4] (t23); [prgdm$1*1.8] (t24);
  obgest on fage*0 aframf*0 fhisp*0 othf*0 (x13-x16);

          ! effects of participation in WIC on pre-natal care and outcomes
          precarem on wic*-.075 (g1);
          prgbp on wic*-.05 (g2);
          prgdm on wic*.01 (g3);
          obgest on wic*.01 (g4);
          bwt on wic*0 (g5);

      model indirect:
          socdep ind aframm; socdep ind mhisp; socdep ind othm;
          socdep ind aframf; socdep ind fhisp; socdep ind othf;
          cig0 ind aframm; cig0 ind mhisp; cig0 ind othm;
          cig0 ind aframf; cig0 ind fhisp; cig0 ind othf;
          meduc ind aframm; meduc ind mhisp; meduc ind othm;
          feduc ind aframm; feduc ind mhisp; feduc ind othm;
          meduc ind aframf; meduc ind fhisp; meduc ind othf;
          feduc ind aframf; feduc ind fhisp; feduc ind othf;
          mage ind aframm; mage ind mhisp; mage ind othm;
          mage ind aframf; mage ind fhisp; mage ind othf;
          fage ind aframm; fage ind mhisp; fage ind othm;
          fage ind aframf; fage ind fhisp; fage ind othf;
          meduc ind aframm; meduc ind mhisp; meduc ind othm;
          feduc ind aframm; feduc ind mhisp; feduc ind othm;
          meduc ind aframf; meduc ind fhisp; meduc ind othf;
          feduc ind aframf; feduc ind fhisp; feduc ind othf;
          bmi ind aframm; bmi ind mhisp; bmi ind othm;
          bmi ind aframf; bmi ind fhisp; bmi ind othf;
          mht ind aframm; mht ind mhisp; mht ind othm;
          mht ind aframf; mht ind fhisp; mht ind othf;
          payer ind aframm; payer ind mhisp; payer ind othm;
          payer ind aframf; payer ind fhisp; payer ind othf;
          wic ind aframm; wic ind mhisp; wic ind othm;
          wic ind aframf; wic ind fhisp; wic ind othf;
          precarem ind aframm; precarem ind mhisp; precarem ind othm;
          precarem ind aframf; precarem ind fhisp; precarem ind othf;
          prgbp ind aframm; prgbp ind mhisp; prgbp ind othm;
          prgbp ind aframf; prgbp ind fhisp; prgbp ind othf;
          prgdm ind aframm; prgdm ind mhisp; prgdm ind othm;
          prgdm ind aframf; prgdm ind fhisp; prgdm ind othf;
          bwt ind aframm; bwt ind mhisp; bwt ind othm;
          bwt ind aframf; bwt ind fhisp; bwt ind othf;
          obgest ind aframm; obgest ind mhisp; obgest ind othm;
          obgest ind aframf; obgest ind fhisp; obgest ind othf;

          payer ind socdep; wic ind socdep; precarem ind socdep;
          prgbp ind socdep; prgdm ind socdep; bwt ind socdep; obgest ind socdep;

          payer ind cig0; wic ind cig0; precarem ind cig0;
          prgbp ind cig0; prgdm ind cig0; bwt ind cig0; obgest ind cig0;

          payer ind mage; wic ind mage; precarem ind mage;
          prgbp ind mage; prgdm ind mage; bwt ind mage; obgest ind mage;

          payer ind fage; wic ind fage; precarem ind fage;
          prgbp ind fage; prgdm ind fage; bwt ind fage; obgest ind fage;

          payer ind meduc; wic ind meduc; precarem ind meduc;
          prgbp ind meduc; prgdm ind meduc; bwt ind meduc; obgest ind meduc;

          payer ind feduc; wic ind feduc; precarem ind feduc;
          prgbp ind feduc; prgdm ind feduc; bwt ind feduc; obgest ind feduc;

          payer ind mht; wic ind mht; precarem ind mht;
          prgbp ind mht; prgdm ind mht; bwt ind mht; obgest ind mht;

          payer ind bmi; wic ind bmi; precarem ind bmi;
          prgbp ind bmi; prgdm ind bmi; bwt ind bmi; obgest ind bmi;

          prgbp ind payer; prgdm ind payer; bwt ind payer; obgest ind payer;
          prgbp ind wic; prgdm ind wic; bwt ind wic; obgest ind wic;
          prgbp ind precarem; prgdm ind precarem; bwt ind precarem; obgest ind precarem;

          precarem via socdep aframm; precarem via socdep mhisp; precarem via socdep othm;
          precarem via socdep aframf; precarem via socdep fhisp; precarem via socdep othf;
          prgbp via socdep aframm; prgbp via socdep mhisp; prgbp via socdep othm;
          prgbp via socdep aframf; prgbp via socdep fhisp; prgbp via socdep othf;
          prgdm via socdep aframm; prgdm via socdep mhisp; prgdm via socdep othm;
          prgdm via socdep aframf; prgdm via socdep fhisp; prgdm via socdep othf;
          bwt via socdep aframm; bwt via socdep mhisp; bwt via socdep othm;
          bwt via socdep aframf; bwt via socdep fhisp; bwt via socdep othf;
          obgest via socdep aframm; obgest via socdep mhisp; obgest via socdep othm;
          obgest via socdep aframf; obgest via socdep fhisp; obgest via socdep othf;

          precarem via socdep cig0; precarem via socdep meduc; precarem via socdep feduc;
          precarem via socdep fage; precarem via socdep mht; precarem via socdep bmi;
          prgbp via socdep cig0; prgbp via socdep meduc; prgbp via socdep feduc;
          prgbp via socdep fage; prgbp via socdep mht; prgbp via socdep bmi;
          prgdm via socdep cig0; prgdm via socdep meduc; prgdm via socdep feduc;
          prgdm via socdep fage; prgdm via socdep mht; prgdm via socdep bmi;
          obgest via socdep cig0; obgest via socdep meduc; obgest via socdep feduc;
          obgest via socdep fage; obgest via socdep mht; obgest via socdep bmi;
          bwt via socdep cig0; bwt via socdep meduc; bwt via socdep feduc;
          bwt via socdep fage; bwt via socdep mht; bwt via socdep bmi;

        OUTPUT: Tech1 stdyx modindices(all);
        savedata: difftest=noracism_difftest_210724b.dat;
        file=wlsmv_noracism_fscores_210724b.dat; save=fscores;


*** WARNING in VARIABLE command
  Variables already listed as USEVARIABLES  (some or all):
  OTHM
*** WARNING in VARIABLE command
  Variables already listed as USEVARIABLES  (some or all):
  OTHF
*** WARNING in MODEL INDIRECT command
  There is an indirect effect involving a path between the following
  variables, but no indirect or direct path exists in the model.
  Indirect effect:  SOCDEP IND AFRAMM
*** WARNING in MODEL INDIRECT command
  There is an indirect effect involving a path between the following
  variables, but no indirect or direct path exists in the model.
  Indirect effect:  SOCDEP IND MHISP
*** WARNING in MODEL INDIRECT command
  There is an indirect effect involving a path between the following
  variables, but no indirect or direct path exists in the model.
  Indirect effect:  SOCDEP IND OTHM
*** WARNING in MODEL INDIRECT command
  There is an indirect effect involving a path between the following
  variables, but no indirect or direct path exists in the model.
  Indirect effect:  SOCDEP IND AFRAMF
*** WARNING in MODEL INDIRECT command
  There is an indirect effect involving a path between the following
  variables, but no indirect or direct path exists in the model.
  Indirect effect:  SOCDEP IND FHISP
*** WARNING in MODEL INDIRECT command
  There is an indirect effect involving a path between the following
  variables, but no indirect or direct path exists in the model.
  Indirect effect:  SOCDEP IND OTHF
*** WARNING in MODEL INDIRECT command
  There is an indirect effect involving a path between the following
  variables, but no indirect or direct path exists in the model.
  Indirect effect:  MEDUC IND AFRAMF
*** WARNING in MODEL INDIRECT command
  There is an indirect effect involving a path between the following
  variables, but no indirect or direct path exists in the model.
  Indirect effect:  MEDUC IND FHISP
*** WARNING in MODEL INDIRECT command
  There is an indirect effect involving a path between the following
  variables, but no indirect or direct path exists in the model.
  Indirect effect:  MEDUC IND OTHF
*** WARNING in MODEL INDIRECT command
  There is an indirect effect involving a path between the following
  variables, but no indirect or direct path exists in the model.
  Indirect effect:  MEDUC IND AFRAMF
*** WARNING in MODEL INDIRECT command
  There is an indirect effect involving a path between the following
  variables, but no indirect or direct path exists in the model.
  Indirect effect:  MEDUC IND FHISP
*** WARNING in MODEL INDIRECT command
  There is an indirect effect involving a path between the following
  variables, but no indirect or direct path exists in the model.
  Indirect effect:  MEDUC IND OTHF
*** WARNING in MODEL INDIRECT command
  There is an indirect effect involving a path between the following
  variables, but no indirect or direct path exists in the model.
  Indirect effect:  FEDUC IND AFRAMM
*** WARNING in MODEL INDIRECT command
  There is an indirect effect involving a path between the following
  variables, but no indirect or direct path exists in the model.
  Indirect effect:  FEDUC IND MHISP
*** WARNING in MODEL INDIRECT command
  There is an indirect effect involving a path between the following
  variables, but no indirect or direct path exists in the model.
  Indirect effect:  FEDUC IND OTHM
*** WARNING in MODEL INDIRECT command
  There is an indirect effect involving a path between the following
  variables, but no indirect or direct path exists in the model.
  Indirect effect:  FEDUC IND AFRAMM
*** WARNING in MODEL INDIRECT command
  There is an indirect effect involving a path between the following
  variables, but no indirect or direct path exists in the model.
  Indirect effect:  FEDUC IND MHISP
*** WARNING in MODEL INDIRECT command
  There is an indirect effect involving a path between the following
  variables, but no indirect or direct path exists in the model.
  Indirect effect:  FEDUC IND OTHM
*** WARNING in MODEL INDIRECT command
  There is an indirect effect involving a path between the following
  variables, but no indirect or direct path exists in the model.
  Indirect effect:  MAGE IND AFRAMF
*** WARNING in MODEL INDIRECT command
  There is an indirect effect involving a path between the following
  variables, but no indirect or direct path exists in the model.
  Indirect effect:  MAGE IND FHISP
*** WARNING in MODEL INDIRECT command
  There is an indirect effect involving a path between the following
  variables, but no indirect or direct path exists in the model.
  Indirect effect:  MAGE IND OTHF
*** WARNING in MODEL INDIRECT command
  There is an indirect effect involving a path between the following
  variables, but no indirect or direct path exists in the model.
  Indirect effect:  FAGE IND AFRAMM
*** WARNING in MODEL INDIRECT command
  There is an indirect effect involving a path between the following
  variables, but no indirect or direct path exists in the model.
  Indirect effect:  FAGE IND MHISP
*** WARNING in MODEL INDIRECT command
  There is an indirect effect involving a path between the following
  variables, but no indirect or direct path exists in the model.
  Indirect effect:  FAGE IND OTHM
*** WARNING in MODEL INDIRECT command
  There is an indirect effect involving a path between the following
  variables, but no indirect or direct path exists in the model.
  Indirect effect:  BMI IND AFRAMF
*** WARNING in MODEL INDIRECT command
  There is an indirect effect involving a path between the following
  variables, but no indirect or direct path exists in the model.
  Indirect effect:  BMI IND FHISP
*** WARNING in MODEL INDIRECT command
  There is an indirect effect involving a path between the following
  variables, but no indirect or direct path exists in the model.
  Indirect effect:  BMI IND OTHF
*** WARNING in MODEL INDIRECT command
  There is an indirect effect involving a path between the following
  variables, but no indirect or direct path exists in the model.
  Indirect effect:  MHT IND AFRAMF
*** WARNING in MODEL INDIRECT command
  There is an indirect effect involving a path between the following
  variables, but no indirect or direct path exists in the model.
  Indirect effect:  MHT IND FHISP
*** WARNING in MODEL INDIRECT command
  There is an indirect effect involving a path between the following
  variables, but no indirect or direct path exists in the model.
  Indirect effect:  MHT IND OTHF
*** WARNING in MODEL INDIRECT command
  There is an indirect effect involving a path between the following
  variables, but no indirect or direct path exists in the model.
  Indirect effect:  PAYER IND AFRAMM
*** WARNING in MODEL INDIRECT command
  There is an indirect effect involving a path between the following
  variables, but no indirect or direct path exists in the model.
  Indirect effect:  PAYER IND MHISP
*** WARNING in MODEL INDIRECT command
  There is an indirect effect involving a path between the following
  variables, but no indirect or direct path exists in the model.
  Indirect effect:  PAYER IND OTHM
*** WARNING in MODEL INDIRECT command
  There is an indirect effect involving a path between the following
  variables, but no indirect or direct path exists in the model.
  Indirect effect:  PAYER IND AFRAMF
*** WARNING in MODEL INDIRECT command
  There is an indirect effect involving a path between the following
  variables, but no indirect or direct path exists in the model.
  Indirect effect:  PAYER IND FHISP
*** WARNING in MODEL INDIRECT command
  There is an indirect effect involving a path between the following
  variables, but no indirect or direct path exists in the model.
  Indirect effect:  PAYER IND OTHF
*** WARNING in MODEL INDIRECT command
  There is an indirect effect involving a path between the following
  variables, but no indirect or direct path exists in the model.
  Indirect effect:  PAYER IND CIG0
*** WARNING in MODEL INDIRECT command
  There is an indirect effect involving a path between the following
  variables, but no indirect or direct path exists in the model.
  Indirect effect:  PAYER IND MAGE
*** WARNING in MODEL INDIRECT command
  There is an indirect effect involving a path between the following
  variables, but no indirect or direct path exists in the model.
  Indirect effect:  PAYER IND MEDUC
*** WARNING in MODEL INDIRECT command
  There is an indirect effect involving a path between the following
  variables, but no indirect or direct path exists in the model.
  Indirect effect:  PAYER IND MHT
*** WARNING in MODEL INDIRECT command
  There is an indirect effect involving a path between the following
  variables, but no indirect or direct path exists in the model.
  Indirect effect:  PAYER IND BMI
*** WARNING in MODEL INDIRECT command
  There is an indirect effect involving a path between the following
  variables, but no indirect or direct path exists in the model.
  Indirect effect:  WIC IND CIG0
*** WARNING in MODEL INDIRECT command
  There is an indirect effect involving a path between the following
  variables, but no indirect or direct path exists in the model.
  Indirect effect:  WIC IND FAGE
*** WARNING in MODEL INDIRECT command
  There is an indirect effect involving a path between the following
  variables, but no indirect or direct path exists in the model.
  Indirect effect:  WIC IND FEDUC
*** WARNING in MODEL INDIRECT command
  There is an indirect effect involving a path between the following
  variables, but no indirect or direct path exists in the model.
  Indirect effect:  WIC IND MHT
*** WARNING in MODEL INDIRECT command
  There is an indirect effect involving a path between the following
  variables, but no indirect or direct path exists in the model.
  Indirect effect:  WIC IND BMI
*** WARNING in MODEL INDIRECT command
  There is an indirect effect involving a path between the following
  variables, but no indirect or direct path exists in the model.
  Indirect effect:  PRECAREM IND AFRAMM
*** WARNING in MODEL INDIRECT command
  There is an indirect effect involving a path between the following
  variables, but no indirect or direct path exists in the model.
  Indirect effect:  PRECAREM IND MHISP
*** WARNING in MODEL INDIRECT command
  There is an indirect effect involving a path between the following
  variables, but no indirect or direct path exists in the model.
  Indirect effect:  PRECAREM IND OTHM
*** WARNING in MODEL INDIRECT command
  There is an indirect effect involving a path between the following
  variables, but no indirect or direct path exists in the model.
  Indirect effect:  PRECAREM IND AFRAMF
*** WARNING in MODEL INDIRECT command
  There is an indirect effect involving a path between the following
  variables, but no indirect or direct path exists in the model.
  Indirect effect:  PRECAREM IND FHISP
*** WARNING in MODEL INDIRECT command
  There is an indirect effect involving a path between the following
  variables, but no indirect or direct path exists in the model.
  Indirect effect:  PRECAREM IND OTHF
*** WARNING in MODEL INDIRECT command
  There is an indirect effect involving a path between the following
  variables, but no indirect or direct path exists in the model.
  Indirect effect:  PRECAREM IND FAGE
*** WARNING in MODEL INDIRECT command
  There is an indirect effect involving a path between the following
  variables, but no indirect or direct path exists in the model.
  Indirect effect:  PRECAREM IND FEDUC
*** WARNING in MODEL INDIRECT command
  There is an indirect effect involving a path between the following
  variables, but no indirect or direct path exists in the model.
  Indirect effect:  PRECAREM IND MHT
*** WARNING in MODEL INDIRECT command
  There is an indirect effect involving a path between the following
  variables, but no indirect or direct path exists in the model.
  Indirect effect:  PRGBP IND FEDUC
*** WARNING in MODEL INDIRECT command
  There is an indirect effect involving a path between the following
  variables, but no indirect or direct path exists in the model.
  Indirect effect:  PRGBP IND PRECAREM
*** WARNING in MODEL INDIRECT command
  There is an indirect effect involving a path between the following
  variables, but no indirect or direct path exists in the model.
  Indirect effect:  PRGDM IND FEDUC
*** WARNING in MODEL INDIRECT command
  There is an indirect effect involving a path between the following
  variables, but no indirect or direct path exists in the model.
  Indirect effect:  PRGDM IND PRECAREM
*** WARNING in MODEL INDIRECT command
  There is an indirect effect involving a path between the following
  variables, but no indirect or direct path exists in the model.
  Indirect effect:  BWT IND FEDUC
*** WARNING in MODEL INDIRECT command
  There is an indirect effect involving a path between the following
  variables, but no indirect or direct path exists in the model.
  Indirect effect:  OBGEST IND FEDUC
  63 WARNING(S) FOUND IN THE INPUT INSTRUCTIONS


no effects of ethnicity on deprivation, pre-natal care or source of payment

SUMMARY OF ANALYSIS

Number of groups                                                 1
Number of observations                                      755250

Number of dependent variables                                   14
Number of independent variables                                  7
Number of continuous latent variables                            1

Observed dependent variables

  Continuous
   FAGE        MAGE        MHT         BMI         PRECAREM    OBGEST
   BWT

  Binary and ordered categorical (ordinal)
   FEDUC       PAYER       MEDUC       CIG0        WIC         PRGBP
   PRGDM

Observed independent variables
   AFRAMF      FHISP       OTHF        AFRAMM      MHISP       OTHM
   SEXINF

Observed auxiliary variables
   X

Continuous latent variables
   SOCDEP


Estimator                                                    WLSMV
Maximum number of iterations                                  1000
Convergence criterion                                    0.500D-04
Maximum number of steepest descent iterations                   20
Maximum number of iterations for H1                           2000
Convergence criterion for H1                             0.100D-03
Parameterization                                             THETA
Link                                                        PROBIT

Input data file(s)
  /home/jonathan/Desktop/natality/chlm first singletons 210724.dat

Input data format  FREE


SUMMARY OF DATA

     Number of missing data patterns             1


COVARIANCE COVERAGE OF DATA

Minimum covariance coverage value   0.100


     PROPORTION OF DATA PRESENT


           Covariance Coverage
              FAGE          FEDUC         PAYER         MAGE          MHT
              ________      ________      ________      ________      ________
 FAGE           1.000
 FEDUC          1.000         1.000
 PAYER          1.000         1.000         1.000
 MAGE           1.000         1.000         1.000         1.000
 MHT            1.000         1.000         1.000         1.000         1.000
 MEDUC          1.000         1.000         1.000         1.000         1.000
 BMI            1.000         1.000         1.000         1.000         1.000
 CIG0           1.000         1.000         1.000         1.000         1.000
 WIC            1.000         1.000         1.000         1.000         1.000
 PRECAREM       1.000         1.000         1.000         1.000         1.000
 PRGBP          1.000         1.000         1.000         1.000         1.000
 PRGDM          1.000         1.000         1.000         1.000         1.000
 OBGEST         1.000         1.000         1.000         1.000         1.000
 BWT            1.000         1.000         1.000         1.000         1.000


           Covariance Coverage
              MEDUC         BMI           CIG0          WIC           PRECAREM
              ________      ________      ________      ________      ________
 MEDUC          1.000
 BMI            1.000         1.000
 CIG0           1.000         1.000         1.000
 WIC            1.000         1.000         1.000         1.000
 PRECAREM       1.000         1.000         1.000         1.000         1.000
 PRGBP          1.000         1.000         1.000         1.000         1.000
 PRGDM          1.000         1.000         1.000         1.000         1.000
 OBGEST         1.000         1.000         1.000         1.000         1.000
 BWT            1.000         1.000         1.000         1.000         1.000


           Covariance Coverage
              PRGBP         PRGDM         OBGEST        BWT
              ________      ________      ________      ________
 PRGBP          1.000
 PRGDM          1.000         1.000
 OBGEST         1.000         1.000         1.000
 BWT            1.000         1.000         1.000         1.000


UNIVARIATE PROPORTIONS AND COUNTS FOR CATEGORICAL VARIABLES

    FEDUC
      Category 1    0.080        60341.000
      Category 2    0.278       209864.000
      Category 3    0.186       140151.000
      Category 4    0.074        55564.000
      Category 5    0.341       257237.000
      Category 6    0.042        32093.000
    PAYER
      Category 1    0.322       243194.000
      Category 2    0.678       512056.000
    MEDUC
      Category 1    0.064        48321.000
      Category 2    0.213       160769.000
      Category 3    0.179       135020.000
      Category 4    0.082        61724.000
      Category 5    0.420       317479.000
      Category 6    0.042        31937.000
    CIG0
      Category 1    0.951       718333.000
      Category 2    0.049        36917.000
    WIC
      Category 1    0.740       559009.000
      Category 2    0.260       196241.000
    PRGBP
      Category 1    0.911       688192.000
      Category 2    0.089        67058.000
    PRGDM
      Category 1    0.945       713887.000
      Category 2    0.055        41363.000


UNIVARIATE SAMPLE STATISTICS


     UNIVARIATE HIGHER-ORDER MOMENT DESCRIPTIVE STATISTICS

         Variable/         Mean/     Skewness/   Minimum/ % with                Percentiles
        Sample Size      Variance    Kurtosis    Maximum  Min/Max      20%/60%    40%/80%    Median

     FAGE                 -0.096       0.532      -3.000    0.05%      -1.200     -0.400     -0.200
          755250.000       1.687       0.568       5.800    0.02%       0.200      1.000
     MAGE                  0.449       0.165      -2.000    0.15%      -0.600      0.200      0.400
          755250.000       1.219      -0.563       4.000    0.04%       0.800      1.400
     MHT                  -0.175       0.195      -2.276    0.11%      -0.752     -0.498     -0.244
          755250.000       0.479      -0.050       2.296    0.06%       0.010      0.518
     BMI                   0.102       0.742      -1.680    0.11%      -0.780     -0.340     -0.120
          755250.000       1.025      -0.077       2.980    0.15%       0.160      0.960
     PRECAREM             -0.209       1.838      -2.000    5.57%      -1.000     -1.000     -1.000
          755250.000       1.678       4.072       5.000    1.39%       0.000      0.000
     OBGEST               -0.026      -0.657      -4.000    1.39%      -1.000      0.000      0.000
          755250.000       1.655       0.434       3.000    0.33%       0.000      1.000
     BWT                  -0.195      -0.043      -2.485    0.00%      -0.570     -0.300     -0.195
          755250.000       0.213       0.338       1.500    0.00%      -0.085      0.185
     AFRAMF                0.131       2.182       0.000   86.15%       0.000      0.000      0.000
          755250.000       0.111       2.826       1.000   12.49%       0.000      0.000
     FHISP                 0.174       1.722       0.000   82.62%       0.000      0.000      0.000
          755250.000       0.144       0.965       1.000   17.38%       0.000      0.000
     OTHF                  0.103       2.612       0.000   88.90%       0.000      0.000      0.000
          755250.000       0.089       4.937       1.000    9.55%       0.000      0.000
     AFRAMM                0.112       2.469       0.000   88.17%       0.000      0.000      0.000
          755250.000       0.096       4.179       1.000   10.52%       0.000      0.000
     MHISP                 0.189       1.588       0.000   81.09%       0.000      0.000      0.000
          755250.000       0.153       0.522       1.000   18.91%       0.000      0.000
     OTHM                  0.112       2.457       0.000   87.97%       0.000      0.000      0.000
          755250.000       0.096       4.135       1.000   10.47%       0.000      0.000
     SEXINF                0.512      -0.049       0.000   48.79%       0.000      0.000      1.000
          755250.000       0.250      -1.998       1.000   51.21%       1.000      1.000


     THIS ANALYSIS MAY HAVE MULTIPLE SOLUTIONS.  EXPLORE THIS USING RANDOM STARTS,
     FOR EXAMPLE, STARTS = 20.  USE A LARGE ENOUGH NUMBER OF STARTS SO THAT THE
     BEST FIT FUNCTION VALUE IS REPLICATED SEVERAL TIMES.


THE MODEL ESTIMATION TERMINATED NORMALLY

     WARNING:  THE LATENT VARIABLE COVARIANCE MATRIX (PSI) IS NOT POSITIVE
     DEFINITE.  THIS COULD INDICATE A NEGATIVE VARIANCE/RESIDUAL VARIANCE FOR A
     LATENT VARIABLE, A CORRELATION GREATER OR EQUAL TO ONE BETWEEN TWO LATENT
     VARIABLES, OR A LINEAR DEPENDENCY AMONG MORE THAN TWO LATENT VARIABLES.
     CHECK THE TECH4 OUTPUT FOR MORE INFORMATION.
     PROBLEM INVOLVING VARIABLE BMI.


     FACTOR SCORES CAN NOT BE COMPUTED FOR THIS MODEL DUE TO
     A REGRESSION ON A DEPENDENT VARIABLE.


MODEL FIT INFORMATION

Number of Free Parameters                      167

Chi-Square Test of Model Fit

          Value                          58222.707*
          Degrees of Freedom                    51
          P-Value                           0.0000

Chi-Square Test for Difference Testing

          Value                          44771.062*
          Degrees of Freedom                    18
          P-Value                           0.0000

*   The chi-square value for MLM, MLMV, MLR, ULSMV, WLSM and WLSMV cannot be used
    for chi-square difference testing in the regular way.  MLM, MLR and WLSM
    chi-square difference testing is described on the Mplus website.  MLMV, WLSMV,
    and ULSMV difference testing is done using the DIFFTEST option.  The DIFFTEST
    option assumes the models are nested.  The NESTED option can be used to verify
    that the models are nested.

RMSEA (Root Mean Square Error Of Approximation)

          Estimate                           0.039
          90 Percent C.I.                    0.039  0.039
          Probability RMSEA <= .05           1.000

CFI/TLI

          CFI                                0.984
          TLI                                0.941

Chi-Square Test of Model Fit for the Baseline Model

          Value                        3659125.057
          Degrees of Freedom                   189
          P-Value                           0.0000

SRMR (Standardized Root Mean Square Residual)

          Value                              0.046

Optimum Function Value for Weighted Least-Squares Estimator

          Value                     0.41665408D-01


MODEL RESULTS

                                                    Two-Tailed
                    Estimate       S.E.  Est./S.E.    P-Value

 SOCDEP   BY
    FAGE              -0.555      0.002   -287.980      0.000
    FEDUC             -1.061      0.003   -326.679      0.000
    MEDUC             -7.358      0.856     -8.597      0.000
    MHT               -0.113      0.001   -128.653      0.000
    CIG0               1.008      0.006    160.860      0.000
    BMI                7.461      1.659      4.497      0.000

 WIC      ON
    SOCDEP             3.599      0.111     32.402      0.000

 PAYER    ON
    SOCDEP            -0.450      0.005    -86.077      0.000

 MAGE     ON
    SOCDEP            -0.870      0.003   -327.345      0.000

 PRGBP    ON
    SOCDEP             1.621      1.395      1.162      0.245

 PRGDM    ON
    SOCDEP             0.081      1.365      0.060      0.952

 OBGEST   ON
    SOCDEP            -0.829      0.913     -0.908      0.364

 BWT      ON
    SOCDEP             0.485      0.349      1.390      0.165

 PRECAREM ON
    SOCDEP            -0.149      0.012    -12.464      0.000

 FAGE     ON
    AFRAMF            -0.504      0.007    -74.777      0.000
    OTHF              -0.008      0.007     -1.029      0.304
    FHISP             -0.397      0.005    -78.387      0.000

 FEDUC    ON
    FAGE               0.118      0.002     67.449      0.000
    AFRAMF            -0.661      0.010    -67.969      0.000
    FHISP             -0.821      0.007   -122.528      0.000
    OTHF               0.198      0.010     20.826      0.000

 WIC      ON
    AFRAMF             1.225      0.079     15.514      0.000
    FHISP              1.310      0.066     19.849      0.000
    OTHF               0.236      0.026      9.003      0.000
    AFRAMM             0.797      0.069     11.565      0.000
    MHISP              1.475      0.069     21.366      0.000
    OTHM              -1.081      0.029    -36.871      0.000
    MEDUC              0.583      0.070      8.372      0.000
    MAGE              -0.076      0.019     -4.103      0.000

 PAYER    ON
    FAGE               0.197      0.002    130.718      0.000
    FEDUC              0.220      0.003     87.187      0.000

 MAGE     ON
    AFRAMM             0.089      0.009     10.247      0.000
    MHISP             -0.066      0.006    -10.691      0.000
    OTHM               0.621      0.009     71.453      0.000
    CIG0               0.264      0.002    139.388      0.000

 PRGBP    ON
    PAYER             -0.268      0.225     -1.191      0.233
    MAGE              -0.102      0.118     -0.870      0.385
    MEDUC              0.195      0.190      1.027      0.305
    MHT                0.002      0.024      0.079      0.937
    BMI                0.004      0.199      0.022      0.982
    SEXINF             0.026      0.005      4.691      0.000
    AFRAMM             0.265      0.181      1.465      0.143
    MHISP              0.370      0.432      0.855      0.392
    OTHM              -0.796      0.582     -1.366      0.172
    CIG0              -0.308      0.276     -1.112      0.266
    FAGE               0.033      0.057      0.582      0.561
    AFRAMF             0.356      0.347      1.026      0.305
    FHISP              0.274      0.289      0.948      0.343
    OTHF              -0.053      0.134     -0.393      0.694
    WIC               -1.272      0.832     -1.529      0.126

 PRGDM    ON
    PAYER             -0.005      0.227     -0.021      0.983
    MEDUC              0.000      0.170     -0.001      0.999
    BMI                0.195      0.167      1.171      0.242
    MAGE               0.185      0.118      1.565      0.118
    OTHM               0.344      0.587      0.587      0.557
    AFRAMM            -0.007      0.187     -0.039      0.969
    MHISP              0.042      0.410      0.102      0.919
    MHT               -0.100      0.021     -4.880      0.000
    SEXINF             0.017      0.005      3.373      0.001
    CIG0               0.013      0.266      0.047      0.962
    FAGE               0.000      0.054     -0.009      0.993
    AFRAMF            -0.061      0.343     -0.177      0.860
    FHISP             -0.007      0.285     -0.026      0.980
    OTHF               0.069      0.107      0.641      0.521
    WIC               -0.044      1.031     -0.043      0.966

 OBGEST   ON
    PRECAREM           0.052      0.004     12.210      0.000
    PAYER              0.150      0.150      1.002      0.316
    MHT                0.086      0.019      4.399      0.000
    MAGE               0.109      0.078      1.407      0.159
    BMI                0.209      0.131      1.593      0.111
    MEDUC             -0.103      0.120     -0.864      0.388
    CIG0               0.148      0.179      0.825      0.409
    AFRAMM            -0.204      0.119     -1.711      0.087
    MHISP             -0.321      0.286     -1.121      0.262
    OTHM               0.230      0.375      0.612      0.540
    PRGBP             -0.530      0.206     -2.575      0.010
    PRGDM             -0.176      0.069     -2.527      0.011
    SEXINF            -0.044      0.005     -9.191      0.000
    FAGE              -0.041      0.039     -1.066      0.287
    AFRAMF            -0.345      0.230     -1.502      0.133
    FHISP             -0.280      0.193     -1.448      0.148
    OTHF              -0.122      0.093     -1.311      0.190
    WIC                0.624      0.621      1.005      0.315

 BWT      ON
    PRECAREM          -0.004      0.001     -2.611      0.009
    PAYER             -0.066      0.056     -1.175      0.240
    AFRAMM            -0.091      0.044     -2.052      0.040
    MHISP              0.139      0.111      1.249      0.212
    OTHM              -0.242      0.143     -1.692      0.091
    CIG0              -0.120      0.069     -1.734      0.083
    MAGE              -0.031      0.031     -1.012      0.312
    BMI                0.001      0.056      0.014      0.989
    MEDUC              0.058      0.048      1.197      0.231
    PRGBP             -0.048      0.073     -0.661      0.509
    PRGDM             -0.009      0.040     -0.226      0.821
    MHT                0.120      0.008     14.903      0.000
    SEXINF             0.114      0.002     49.448      0.000
    FAGE               0.003      0.015      0.192      0.848
    AFRAMF             0.028      0.088      0.323      0.746
    FHISP              0.007      0.074      0.092      0.926
    OTHF              -0.083      0.039     -2.109      0.035
    WIC               -0.359      0.203     -1.768      0.077

 PRECAREM ON
    MAGE              -0.010      0.002     -5.061      0.000
    MEDUC             -0.037      0.004     -8.438      0.000
    PAYER             -0.076      0.003    -25.625      0.000
    CIG0               0.003      0.004      0.753      0.451
    BMI               -0.003      0.002     -1.654      0.098
    WIC                0.115      0.029      3.960      0.000

 CIG0     ON
    AFRAMM            -0.756      0.018    -41.771      0.000
    MHISP             -0.634      0.013    -47.208      0.000
    OTHM              -0.738      0.020    -37.032      0.000
    AFRAMF            -0.861      0.011    -78.528      0.000
    FHISP             -0.995      0.009   -106.005      0.000
    OTHF              -0.142      0.013    -10.937      0.000

 MHT      ON
    AFRAMM            -0.049      0.004    -12.363      0.000
    MHISP             -0.338      0.003   -126.234      0.000
    OTHM              -0.407      0.004   -102.143      0.000

 MEDUC    ON
    AFRAMM             0.357      0.090      3.949      0.000
    MHISP             -1.039      0.100    -10.428      0.000
    OTHM               3.116      0.369      8.436      0.000
    CIG0               1.798      0.219      8.207      0.000

 BMI      ON
    MEDUC              0.951      0.116      8.203      0.000
    MAGE               0.182      0.003     57.085      0.000
    AFRAMM            -0.422      0.123     -3.426      0.001
    MHISP              1.004      0.209      4.800      0.000
    OTHM              -3.468      0.708     -4.902      0.000
    CIG0              -1.865      0.415     -4.493      0.000

 PAYER    WITH
    WIC               -0.323      0.049     -6.554      0.000
    BMI                0.126      0.003     48.321      0.000
    CIG0               0.118      0.003     34.864      0.000

 FAGE     WITH
    MAGE               0.702      0.002    378.670      0.000

 FEDUC    WITH
    MEDUC              0.055      0.007      7.571      0.000

 WIC      WITH
    BMI               -0.613      0.022    -27.979      0.000
    CIG0              -1.108      0.013    -85.269      0.000

 PRGBP    WITH
    PRECAREM          -0.026      0.010     -2.632      0.008
    PRGDM              0.097      0.130      0.747      0.455

 PRGDM    WITH
    PRECAREM           0.000      0.012      0.014      0.989

 MEDUC    WITH
    MAGE               0.043      0.005      8.980      0.000

 OBGEST   WITH
    BWT                0.206      0.042      4.941      0.000

 Means
    SOCDEP             0.000      0.000    999.000    999.000

 Intercepts
    FAGE               0.015      0.003      6.096      0.000
    MAGE               0.593      0.002    288.534      0.000
    MHT               -0.032      0.001    -25.084      0.000
    BMI               -0.017      0.003     -5.792      0.000
    PRECAREM          -0.309      0.003    -92.409      0.000
    OBGEST             0.038      0.038      1.001      0.317
    BWT               -0.191      0.010    -19.033      0.000

 Thresholds
    FEDUC$1           -2.531      0.005   -526.348      0.000
    FEDUC$2           -0.852      0.003   -250.335      0.000
    FEDUC$3           -0.082      0.003    -25.522      0.000
    FEDUC$4            0.228      0.003     71.184      0.000
    FEDUC$5            2.523      0.005    479.002      0.000
    PAYER$1           -1.040      0.004   -294.942      0.000
    MEDUC$1          -10.721      1.199     -8.945      0.000
    MEDUC$2           -4.895      0.548     -8.930      0.000
    MEDUC$3           -1.838      0.207     -8.883      0.000
    MEDUC$4           -0.524      0.061     -8.577      0.000
    MEDUC$5            9.665      1.078      8.966      0.000
    CIG0$1             2.104      0.009    241.291      0.000
    WIC$1              0.491      0.121      4.058      0.000
    PRGBP$1            1.219      0.225      5.408      0.000
    PRGDM$1            1.850      0.049     37.543      0.000

 Variances
    SOCDEP             1.000      0.000    999.000    999.000

 Residual Variances
    FAGE               1.262      0.002    515.371      0.000
    MAGE               0.684      0.001    533.340      0.000
    MHT                0.429      0.001    601.237      0.000
    BMI                0.008      0.221      0.035      0.972
    PRECAREM           1.614      0.002    702.406      0.000
    OBGEST             1.479      0.105     14.060      0.000
    BWT                0.201      0.025      7.943      0.000


QUALITY OF NUMERICAL RESULTS

     Condition Number for the Information Matrix              0.296E-09
       (ratio of smallest to largest eigenvalue)


STANDARDIZED MODEL RESULTS


STDYX Standardization

                                                    Two-Tailed
                    Estimate       S.E.  Est./S.E.    P-Value

 SOCDEP   BY
    FAGE              -0.437      0.001   -304.900      0.000
    FEDUC             -0.679      0.001   -514.536      0.000
    MEDUC             -1.196      0.006   -194.316      0.000
    MHT               -0.165      0.001   -130.616      0.000
    CIG0               0.636      0.002    287.796      0.000
    BMI                7.403      1.646      4.497      0.000

 WIC      ON
    SOCDEP             6.138      1.332      4.609      0.000

 PAYER    ON
    SOCDEP            -0.337      0.004    -91.618      0.000

 MAGE     ON
    SOCDEP            -0.801      0.002   -354.772      0.000

 PRGBP    ON
    SOCDEP             1.708      1.728      0.988      0.323

 PRGDM    ON
    SOCDEP             0.078      1.301      0.060      0.952

 OBGEST   ON
    SOCDEP            -0.644      0.710     -0.908      0.364

 BWT      ON
    SOCDEP             1.050      0.755      1.390      0.165

 PRECAREM ON
    SOCDEP            -0.115      0.009    -12.477      0.000

 FAGE     ON
    AFRAMF            -0.132      0.002    -75.963      0.000
    OTHF              -0.002      0.002     -1.029      0.304
    FHISP             -0.118      0.001    -79.259      0.000

 FEDUC    ON
    FAGE               0.096      0.001     65.043      0.000
    AFRAMF            -0.141      0.002    -69.855      0.000
    FHISP             -0.199      0.002   -129.769      0.000
    OTHF               0.038      0.002     20.868      0.000

 WIC      ON
    AFRAMF             0.695      0.127      5.468      0.000
    FHISP              0.847      0.166      5.084      0.000
    OTHF               0.120      0.020      5.873      0.000
    AFRAMM             0.421      0.071      5.927      0.000
    MHISP              0.985      0.199      4.945      0.000
    OTHM              -0.570      0.133     -4.298      0.000
    MEDUC              6.114      1.462      4.183      0.000
    MAGE              -0.141      0.004    -33.507      0.000

 PAYER    ON
    FAGE               0.188      0.001    126.388      0.000
    FEDUC              0.258      0.003     86.786      0.000

 MAGE     ON
    AFRAMM             0.025      0.002     10.239      0.000
    MHISP             -0.024      0.002    -10.704      0.000
    OTHM               0.177      0.002     72.072      0.000
    CIG0               0.385      0.003    113.885      0.000

 PRGBP    ON
    PAYER             -0.377      0.374     -1.009      0.313
    MAGE              -0.117      0.152     -0.768      0.442
    MEDUC              1.262      1.316      0.958      0.338
    MHT                0.001      0.017      0.080      0.936
    BMI                0.005      0.211      0.022      0.982
    SEXINF             0.014      0.002      6.666      0.000
    AFRAMM             0.087      0.072      1.200      0.230
    MHISP              0.152      0.201      0.757      0.449
    OTHM              -0.260      0.229     -1.133      0.257
    CIG0              -0.514      0.540     -0.952      0.341
    FAGE               0.044      0.083      0.535      0.593
    AFRAMF             0.125      0.141      0.888      0.375
    FHISP              0.110      0.132      0.829      0.407
    OTHF              -0.017      0.040     -0.418      0.676
    WIC               -0.786      0.756     -1.039      0.299

 PRGDM    ON
    PAYER             -0.006      0.289     -0.021      0.983
    MEDUC             -0.001      0.999     -0.001      0.999
    BMI                0.187      0.159      1.180      0.238
    MAGE               0.191      0.121      1.581      0.114
    OTHM               0.102      0.172      0.589      0.556
    AFRAMM            -0.002      0.055     -0.039      0.969
    MHISP              0.016      0.153      0.102      0.919
    MHT               -0.066      0.014     -4.733      0.000
    SEXINF             0.008      0.002      3.374      0.001
    CIG0               0.019      0.402      0.047      0.962
    FAGE              -0.001      0.065     -0.009      0.993
    AFRAMF            -0.019      0.109     -0.177      0.859
    FHISP             -0.003      0.103     -0.026      0.980
    OTHF               0.020      0.031      0.639      0.523
    WIC               -0.025      0.576     -0.043      0.966

 OBGEST   ON
    PRECAREM           0.052      0.004     12.208      0.000
    PAYER              0.156      0.155      1.002      0.316
    MHT                0.046      0.010      4.398      0.000
    MAGE               0.092      0.066      1.407      0.159
    BMI                0.164      0.103      1.593      0.111
    MEDUC             -0.495      0.545     -0.908      0.364
    CIG0               0.183      0.221      0.825      0.409
    AFRAMM            -0.049      0.029     -1.711      0.087
    MHISP             -0.098      0.087     -1.121      0.262
    OTHM               0.055      0.090      0.612      0.540
    PRGBP             -0.391      0.105     -3.731      0.000
    PRGDM             -0.143      0.056     -2.569      0.010
    SEXINF            -0.017      0.002     -9.192      0.000
    FAGE              -0.041      0.038     -1.066      0.287
    AFRAMF            -0.089      0.060     -1.502      0.133
    FHISP             -0.082      0.057     -1.448      0.148
    OTHF              -0.028      0.022     -1.311      0.190
    WIC                0.284      0.309      0.919      0.358

 BWT      ON
    PRECAREM          -0.010      0.004     -2.611      0.009
    PAYER             -0.191      0.162     -1.174      0.240
    AFRAMM            -0.061      0.030     -2.052      0.040
    MHISP              0.118      0.094      1.249      0.212
    OTHM              -0.162      0.096     -1.692      0.091
    CIG0              -0.413      0.238     -1.735      0.083
    MAGE              -0.073      0.072     -1.012      0.312
    BMI                0.002      0.122      0.014      0.989
    MEDUC              0.769      0.580      1.327      0.185
    PRGBP             -0.099      0.163     -0.606      0.544
    PRGDM             -0.020      0.090     -0.225      0.822
    MHT                0.179      0.012     14.910      0.000
    SEXINF             0.123      0.002     49.538      0.000
    FAGE               0.008      0.041      0.192      0.848
    AFRAMF             0.020      0.063      0.323      0.746
    FHISP              0.006      0.060      0.092      0.926
    OTHF              -0.054      0.025     -2.110      0.035
    WIC               -0.455      0.325     -1.401      0.161

 PRECAREM ON
    MAGE              -0.008      0.002     -5.059      0.000
    MEDUC             -0.176      0.007    -26.812      0.000
    PAYER             -0.078      0.003    -25.558      0.000
    CIG0               0.004      0.005      0.753      0.451
    BMI               -0.003      0.002     -1.654      0.098
    WIC                0.052      0.004     13.506      0.000

 CIG0     ON
    AFRAMM            -0.148      0.003    -43.704      0.000
    MHISP             -0.157      0.003    -49.943      0.000
    OTHM              -0.144      0.004    -37.753      0.000
    AFRAMF            -0.181      0.002    -77.689      0.000
    FHISP             -0.238      0.002   -102.590      0.000
    OTHF              -0.027      0.002    -10.953      0.000

 MHT      ON
    AFRAMM            -0.022      0.002    -12.364      0.000
    MHISP             -0.193      0.001   -129.488      0.000
    OTHM              -0.184      0.002   -104.592      0.000

 MEDUC    ON
    AFRAMM             0.018      0.003      5.563      0.000
    MHISP             -0.066      0.003    -22.582      0.000
    OTHM               0.157      0.003     52.741      0.000
    CIG0               0.464      0.006     72.627      0.000

 BMI      ON
    MEDUC              5.807      1.350      4.303      0.000
    MAGE               0.196      0.003     57.282      0.000
    AFRAMM            -0.130      0.038     -3.426      0.001
    MHISP              0.390      0.081      4.800      0.000
    OTHM              -1.065      0.217     -4.902      0.000
    CIG0              -2.936      0.655     -4.484      0.000

 PAYER    WITH
    WIC               -0.323      0.049     -6.554      0.000
    BMI                1.438     20.635      0.070      0.944
    CIG0               0.118      0.003     34.864      0.000

 FAGE     WITH
    MAGE               0.755      0.001    750.896      0.000

 FEDUC    WITH
    MEDUC              0.055      0.007      7.571      0.000

 WIC      WITH
    BMI               -6.980    100.057     -0.070      0.944
    CIG0              -1.108      0.013    -85.269      0.000

 PRGBP    WITH
    PRECAREM          -0.021      0.008     -2.632      0.008
    PRGDM              0.097      0.130      0.747      0.455

 PRGDM    WITH
    PRECAREM           0.000      0.010      0.014      0.989

 MEDUC    WITH
    MAGE               0.053      0.006      8.953      0.000

 OBGEST   WITH
    BWT                0.377      0.105      3.596      0.000

 Means
    SOCDEP             0.000      0.000    999.000    999.000

 Intercepts
    FAGE               0.012      0.002      6.093      0.000
    MAGE               0.546      0.002    278.713      0.000
    MHT               -0.047      0.002    -25.071      0.000
    BMI               -0.017      0.003     -5.803      0.000
    PRECAREM          -0.239      0.003    -95.442      0.000
    OBGEST             0.029      0.029      1.001      0.317
    BWT               -0.414      0.022    -19.032      0.000

 Thresholds
    FEDUC$1           -1.619      0.003   -611.340      0.000
    FEDUC$2           -0.545      0.002   -263.288      0.000
    FEDUC$3           -0.052      0.002    -25.601      0.000
    FEDUC$4            0.146      0.002     70.763      0.000
    FEDUC$5            1.614      0.003    526.806      0.000
    PAYER$1           -0.780      0.003   -307.823      0.000
    MEDUC$1           -1.742      0.003   -648.289      0.000
    MEDUC$2           -0.796      0.002   -369.626      0.000
    MEDUC$3           -0.299      0.002   -141.937      0.000
    MEDUC$4           -0.085      0.002    -40.377      0.000
    MEDUC$5            1.571      0.003    510.201      0.000
    CIG0$1             1.326      0.004    309.870      0.000
    WIC$1              0.837      0.003    254.041      0.000
    PRGBP$1            1.284      0.043     29.586      0.000
    PRGDM$1            1.762      0.036     49.503      0.000

 Variances
    SOCDEP             1.000      0.000    999.000    999.000

 Residual Variances
    FAGE               0.782      0.001    623.654      0.000
    MAGE               0.580      0.001    566.354      0.000
    MHT                0.913      0.001   1111.000      0.000
    BMI                0.008      0.218      0.035      0.972
    PRECAREM           0.967      0.000   2111.941      0.000
    OBGEST             0.894      0.064     14.059      0.000
    BWT                0.942      0.119      7.943      0.000


R-SQUARE

    Observed                                        Two-Tailed     Scale
    Variable        Estimate       S.E.  Est./S.E.    P-Value     Factors

    FAGE               0.218      0.001    173.698      0.000
    FEDUC              0.591      0.001    514.183      0.000      0.661
    PAYER              0.438      0.001    296.623      0.000      0.753
    MAGE               0.420      0.001    410.639      0.000
    MHT                0.087      0.001    105.549      0.000
    MEDUC              0.974      0.006    164.935      0.000      0.169
    BMI                0.992      0.218      4.557      0.000
    CIG0               0.603      0.003    236.642      0.000      0.704
    WIC             Undefined  -0.19085E+01                        1.860
    PRECAREM           0.033      0.000     71.476      0.000
    PRGBP           Undefined  -0.11026E+00                        1.061
    PRGDM              0.093      0.012      7.833      0.000      0.963
    OBGEST             0.106      0.064      1.667      0.095
    BWT                0.058      0.119      0.485      0.628


TOTAL, TOTAL INDIRECT, SPECIFIC INDIRECT, AND DIRECT EFFECTS


                                                    Two-Tailed
                    Estimate       S.E.  Est./S.E.    P-Value

Effects from AFRAMM to SOCDEP

  Total                0.000      0.000    999.000      0.000
  Total indirect       0.000      0.000    999.000      0.000


Effects from MHISP to SOCDEP

  Total                0.000      0.000    999.000      0.000
  Total indirect       0.000      0.000    999.000      0.000


Effects from OTHM to SOCDEP

  Total                0.000      0.000    999.000      0.000
  Total indirect       0.000      0.000    999.000      0.000


Effects from AFRAMF to SOCDEP

  Total                0.000      0.000    999.000      0.000
  Total indirect       0.000      0.000    999.000      0.000


Effects from FHISP to SOCDEP

  Total                0.000      0.000    999.000      0.000
  Total indirect       0.000      0.000    999.000      0.000


Effects from OTHF to SOCDEP

  Total                0.000      0.000    999.000      0.000
  Total indirect       0.000      0.000    999.000      0.000


Effects from AFRAMM to CIG0

  Total               -0.756      0.018    -41.771      0.000
  Total indirect       0.000      0.000    999.000      0.000

  Direct
    CIG0
    AFRAMM            -0.756      0.018    -41.771      0.000


Effects from MHISP to CIG0

  Total               -0.634      0.013    -47.208      0.000
  Total indirect       0.000      0.000    999.000      0.000

  Direct
    CIG0
    MHISP             -0.634      0.013    -47.208      0.000


Effects from OTHM to CIG0

  Total               -0.738      0.020    -37.032      0.000
  Total indirect       0.000      0.000    999.000      0.000

  Direct
    CIG0
    OTHM              -0.738      0.020    -37.032      0.000


Effects from AFRAMF to CIG0

  Total               -0.861      0.011    -78.528      0.000
  Total indirect       0.000      0.000    999.000      0.000

  Direct
    CIG0
    AFRAMF            -0.861      0.011    -78.528      0.000


Effects from FHISP to CIG0

  Total               -0.995      0.009   -106.005      0.000
  Total indirect       0.000      0.000    999.000      0.000

  Direct
    CIG0
    FHISP             -0.995      0.009   -106.005      0.000


Effects from OTHF to CIG0

  Total               -0.142      0.013    -10.937      0.000
  Total indirect       0.000      0.000    999.000      0.000

  Direct
    CIG0
    OTHF              -0.142      0.013    -10.937      0.000


Effects from AFRAMM to MEDUC

  Total               -1.003      0.107     -9.340      0.000
  Total indirect      -1.359      0.175     -7.771      0.000

  Specific indirect 1
    MEDUC
    CIG0
    AFRAMM            -1.359      0.175     -7.771      0.000

  Direct
    MEDUC
    AFRAMM             0.357      0.090      3.949      0.000


Effects from MHISP to MEDUC

  Total               -2.179      0.236     -9.240      0.000
  Total indirect      -1.140      0.145     -7.840      0.000

  Specific indirect 1
    MEDUC
    CIG0
    MHISP             -1.140      0.145     -7.840      0.000

  Direct
    MEDUC
    MHISP             -1.039      0.100    -10.428      0.000


Effects from OTHM to MEDUC

  Total                1.789      0.205      8.723      0.000
  Total indirect      -1.327      0.167     -7.927      0.000

  Specific indirect 1
    MEDUC
    CIG0
    OTHM              -1.327      0.167     -7.927      0.000

  Direct
    MEDUC
    OTHM               3.116      0.369      8.436      0.000


Effects from AFRAMF to MEDUC

  Total               -1.549      0.187     -8.294      0.000
  Total indirect      -1.549      0.187     -8.294      0.000

  Specific indirect 1
    MEDUC
    CIG0
    AFRAMF            -1.549      0.187     -8.294      0.000


Effects from FHISP to MEDUC

  Total               -1.789      0.214     -8.366      0.000
  Total indirect      -1.789      0.214     -8.366      0.000

  Specific indirect 1
    MEDUC
    CIG0
    FHISP             -1.789      0.214     -8.366      0.000


Effects from OTHF to MEDUC

  Total               -0.255      0.039     -6.589      0.000
  Total indirect      -0.255      0.039     -6.589      0.000

  Specific indirect 1
    MEDUC
    CIG0
    OTHF              -0.255      0.039     -6.589      0.000


Effects from AFRAMM to MEDUC

  Total               -1.003      0.107     -9.340      0.000
  Total indirect      -1.359      0.175     -7.771      0.000

  Specific indirect 1
    MEDUC
    CIG0
    AFRAMM            -1.359      0.175     -7.771      0.000

  Direct
    MEDUC
    AFRAMM             0.357      0.090      3.949      0.000


Effects from MHISP to MEDUC

  Total               -2.179      0.236     -9.240      0.000
  Total indirect      -1.140      0.145     -7.840      0.000

  Specific indirect 1
    MEDUC
    CIG0
    MHISP             -1.140      0.145     -7.840      0.000

  Direct
    MEDUC
    MHISP             -1.039      0.100    -10.428      0.000


Effects from OTHM to MEDUC

  Total                1.789      0.205      8.723      0.000
  Total indirect      -1.327      0.167     -7.927      0.000

  Specific indirect 1
    MEDUC
    CIG0
    OTHM              -1.327      0.167     -7.927      0.000

  Direct
    MEDUC
    OTHM               3.116      0.369      8.436      0.000


Effects from AFRAMF to MEDUC

  Total               -1.549      0.187     -8.294      0.000
  Total indirect      -1.549      0.187     -8.294      0.000

  Specific indirect 1
    MEDUC
    CIG0
    AFRAMF            -1.549      0.187     -8.294      0.000


Effects from FHISP to MEDUC

  Total               -1.789      0.214     -8.366      0.000
  Total indirect      -1.789      0.214     -8.366      0.000

  Specific indirect 1
    MEDUC
    CIG0
    FHISP             -1.789      0.214     -8.366      0.000


Effects from OTHF to MEDUC

  Total               -0.255      0.039     -6.589      0.000
  Total indirect      -0.255      0.039     -6.589      0.000

  Specific indirect 1
    MEDUC
    CIG0
    OTHF              -0.255      0.039     -6.589      0.000


Effects from AFRAMM to FEDUC

  Total                0.000      0.000    999.000      0.000
  Total indirect       0.000      0.000    999.000      0.000


Effects from MHISP to FEDUC

  Total                0.000      0.000    999.000      0.000
  Total indirect       0.000      0.000    999.000      0.000


Effects from OTHM to FEDUC

  Total                0.000      0.000    999.000      0.000
  Total indirect       0.000      0.000    999.000      0.000


Effects from AFRAMF to FEDUC

  Total               -0.720      0.010    -71.130      0.000
  Total indirect      -0.059      0.001    -48.034      0.000

  Specific indirect 1
    FEDUC
    FAGE
    AFRAMF            -0.059      0.001    -48.034      0.000

  Direct
    FEDUC
    AFRAMF            -0.661      0.010    -67.969      0.000


Effects from FHISP to FEDUC

  Total               -0.868      0.007   -124.103      0.000
  Total indirect      -0.047      0.001    -48.923      0.000

  Specific indirect 1
    FEDUC
    FAGE
    FHISP             -0.047      0.001    -48.923      0.000

  Direct
    FEDUC
    FHISP             -0.821      0.007   -122.528      0.000


Effects from OTHF to FEDUC

  Total                0.197      0.010     20.036      0.000
  Total indirect      -0.001      0.001     -1.028      0.304

  Specific indirect 1
    FEDUC
    FAGE
    OTHF              -0.001      0.001     -1.028      0.304

  Direct
    FEDUC
    OTHF               0.198      0.010     20.826      0.000


Effects from AFRAMM to FEDUC

  Total                0.000      0.000    999.000      0.000
  Total indirect       0.000      0.000    999.000      0.000


Effects from MHISP to FEDUC

  Total                0.000      0.000    999.000      0.000
  Total indirect       0.000      0.000    999.000      0.000


Effects from OTHM to FEDUC

  Total                0.000      0.000    999.000      0.000
  Total indirect       0.000      0.000    999.000      0.000


Effects from AFRAMF to FEDUC

  Total               -0.720      0.010    -71.130      0.000
  Total indirect      -0.059      0.001    -48.034      0.000

  Specific indirect 1
    FEDUC
    FAGE
    AFRAMF            -0.059      0.001    -48.034      0.000

  Direct
    FEDUC
    AFRAMF            -0.661      0.010    -67.969      0.000


Effects from FHISP to FEDUC

  Total               -0.868      0.007   -124.103      0.000
  Total indirect      -0.047      0.001    -48.923      0.000

  Specific indirect 1
    FEDUC
    FAGE
    FHISP             -0.047      0.001    -48.923      0.000

  Direct
    FEDUC
    FHISP             -0.821      0.007   -122.528      0.000


Effects from OTHF to FEDUC

  Total                0.197      0.010     20.036      0.000
  Total indirect      -0.001      0.001     -1.028      0.304

  Specific indirect 1
    FEDUC
    FAGE
    OTHF              -0.001      0.001     -1.028      0.304

  Direct
    FEDUC
    OTHF               0.198      0.010     20.826      0.000


Effects from AFRAMM to MAGE

  Total               -0.110      0.006    -18.064      0.000
  Total indirect      -0.199      0.005    -37.732      0.000

  Specific indirect 1
    MAGE
    CIG0
    AFRAMM            -0.199      0.005    -37.732      0.000

  Direct
    MAGE
    AFRAMM             0.089      0.009     10.247      0.000


Effects from MHISP to MAGE

  Total               -0.234      0.004    -57.778      0.000
  Total indirect      -0.167      0.004    -42.060      0.000

  Specific indirect 1
    MAGE
    CIG0
    MHISP             -0.167      0.004    -42.060      0.000

  Direct
    MAGE
    MHISP             -0.066      0.006    -10.691      0.000


Effects from OTHM to MAGE

  Total                0.427      0.006     71.856      0.000
  Total indirect      -0.195      0.006    -35.105      0.000

  Specific indirect 1
    MAGE
    CIG0
    OTHM              -0.195      0.006    -35.105      0.000

  Direct
    MAGE
    OTHM               0.621      0.009     71.453      0.000


Effects from AFRAMF to MAGE

  Total               -0.227      0.003    -71.454      0.000
  Total indirect      -0.227      0.003    -71.454      0.000

  Specific indirect 1
    MAGE
    CIG0
    AFRAMF            -0.227      0.003    -71.454      0.000


Effects from FHISP to MAGE

  Total               -0.262      0.003    -95.273      0.000
  Total indirect      -0.262      0.003    -95.273      0.000

  Specific indirect 1
    MAGE
    CIG0
    FHISP             -0.262      0.003    -95.273      0.000


Effects from OTHF to MAGE

  Total               -0.037      0.003    -10.880      0.000
  Total indirect      -0.037      0.003    -10.880      0.000

  Specific indirect 1
    MAGE
    CIG0
    OTHF              -0.037      0.003    -10.880      0.000


Effects from AFRAMM to FAGE

  Total                0.000      0.000    999.000      0.000
  Total indirect       0.000      0.000    999.000      0.000


Effects from MHISP to FAGE

  Total                0.000      0.000    999.000      0.000
  Total indirect       0.000      0.000    999.000      0.000


Effects from OTHM to FAGE

  Total                0.000      0.000    999.000      0.000
  Total indirect       0.000      0.000    999.000      0.000


Effects from AFRAMF to FAGE

  Total               -0.504      0.007    -74.777      0.000
  Total indirect       0.000      0.000    999.000      0.000

  Direct
    FAGE
    AFRAMF            -0.504      0.007    -74.777      0.000


Effects from FHISP to FAGE

  Total               -0.397      0.005    -78.387      0.000
  Total indirect       0.000      0.000    999.000      0.000

  Direct
    FAGE
    FHISP             -0.397      0.005    -78.387      0.000


Effects from OTHF to FAGE

  Total               -0.008      0.007     -1.029      0.304
  Total indirect       0.000      0.000    999.000      0.000

  Direct
    FAGE
    OTHF              -0.008      0.007     -1.029      0.304


Effects from AFRAMM to BMI

  Total                0.015      0.006      2.523      0.012
  Total indirect       0.437      0.123      3.554      0.000

  Specific indirect 1
    BMI
    MAGE
    AFRAMM             0.016      0.002     10.202      0.000

  Specific indirect 2
    BMI
    MEDUC
    AFRAMM             0.339      0.121      2.813      0.005

  Specific indirect 3
    BMI
    CIG0
    AFRAMM             1.410      0.322      4.379      0.000

  Specific indirect 4
    BMI
    MAGE
    CIG0
    AFRAMM            -0.036      0.001    -31.815      0.000

  Specific indirect 5
    BMI
    MEDUC
    CIG0
    AFRAMM            -1.293      0.321     -4.030      0.000

  Direct
    BMI
    AFRAMM            -0.422      0.123     -3.426      0.001


Effects from MHISP to BMI

  Total                0.072      0.004     18.101      0.000
  Total indirect      -0.932      0.209     -4.454      0.000

  Specific indirect 1
    BMI
    MAGE
    MHISP             -0.012      0.001    -10.386      0.000

  Specific indirect 2
    BMI
    MEDUC
    MHISP             -0.988      0.210     -4.709      0.000

  Specific indirect 3
    BMI
    CIG0
    MHISP              1.183      0.269      4.397      0.000

  Specific indirect 4
    BMI
    MAGE
    CIG0
    MHISP             -0.030      0.001    -34.266      0.000

  Specific indirect 5
    BMI
    MEDUC
    CIG0
    MHISP             -1.085      0.268     -4.045      0.000

  Direct
    BMI
    MHISP              1.004      0.209      4.800      0.000


Effects from OTHM to BMI

  Total               -0.313      0.006    -50.021      0.000
  Total indirect       3.155      0.707      4.460      0.000

  Specific indirect 1
    BMI
    MAGE
    OTHM               0.113      0.003     44.948      0.000

  Specific indirect 2
    BMI
    MEDUC
    OTHM               2.963      0.707      4.193      0.000

  Specific indirect 3
    BMI
    CIG0
    OTHM               1.376      0.310      4.434      0.000

  Specific indirect 4
    BMI
    MAGE
    CIG0
    OTHM              -0.035      0.001    -30.164      0.000

  Specific indirect 5
    BMI
    MEDUC
    CIG0
    OTHM              -1.262      0.309     -4.078      0.000

  Direct
    BMI
    OTHM              -3.468      0.708     -4.902      0.000


Effects from AFRAMF to BMI

  Total                0.092      0.003     31.877      0.000
  Total indirect       0.092      0.003     31.877      0.000

  Specific indirect 1
    BMI
    CIG0
    AFRAMF             1.606      0.355      4.527      0.000

  Specific indirect 2
    BMI
    MAGE
    CIG0
    AFRAMF            -0.041      0.001    -46.256      0.000

  Specific indirect 3
    BMI
    MEDUC
    CIG0
    AFRAMF            -1.473      0.355     -4.154      0.000


Effects from FHISP to BMI

  Total                0.106      0.003     33.208      0.000
  Total indirect       0.106      0.003     33.208      0.000

  Specific indirect 1
    BMI
    CIG0
    FHISP              1.856      0.408      4.545      0.000

  Specific indirect 2
    BMI
    MAGE
    CIG0
    FHISP             -0.048      0.001    -50.856      0.000

  Specific indirect 3
    BMI
    MEDUC
    CIG0
    FHISP             -1.701      0.408     -4.169      0.000


Effects from OTHF to BMI

  Total                0.015      0.001     10.384      0.000
  Total indirect       0.015      0.001     10.384      0.000

  Specific indirect 1
    BMI
    CIG0
    OTHF               0.264      0.063      4.169      0.000

  Specific indirect 2
    BMI
    MAGE
    CIG0
    OTHF              -0.007      0.001    -10.695      0.000

  Specific indirect 3
    BMI
    MEDUC
    CIG0
    OTHF              -0.242      0.063     -3.871      0.000


Effects from AFRAMM to MHT

  Total               -0.049      0.004    -12.363      0.000
  Total indirect       0.000      0.000    999.000      0.000

  Direct
    MHT
    AFRAMM            -0.049      0.004    -12.363      0.000


Effects from MHISP to MHT

  Total               -0.338      0.003   -126.234      0.000
  Total indirect       0.000      0.000    999.000      0.000

  Direct
    MHT
    MHISP             -0.338      0.003   -126.234      0.000


Effects from OTHM to MHT

  Total               -0.407      0.004   -102.143      0.000
  Total indirect       0.000      0.000    999.000      0.000

  Direct
    MHT
    OTHM              -0.407      0.004   -102.143      0.000


Effects from AFRAMF to MHT

  Total                0.000      0.000    999.000      0.000
  Total indirect       0.000      0.000    999.000      0.000


Effects from FHISP to MHT

  Total                0.000      0.000    999.000      0.000
  Total indirect       0.000      0.000    999.000      0.000


Effects from OTHF to MHT

  Total                0.000      0.000    999.000      0.000
  Total indirect       0.000      0.000    999.000      0.000


Effects from AFRAMM to PAYER

  Total                0.000      0.000    999.000      0.000
  Total indirect       0.000      0.000    999.000      0.000


Effects from MHISP to PAYER

  Total                0.000      0.000    999.000      0.000
  Total indirect       0.000      0.000    999.000      0.000


Effects from OTHM to PAYER

  Total                0.000      0.000    999.000      0.000
  Total indirect       0.000      0.000    999.000      0.000


Effects from AFRAMF to PAYER

  Total               -0.258      0.004    -63.991      0.000
  Total indirect      -0.258      0.004    -63.991      0.000

  Specific indirect 1
    PAYER
    FAGE
    AFRAMF            -0.099      0.002    -62.506      0.000

  Specific indirect 2
    PAYER
    FEDUC
    AFRAMF            -0.145      0.003    -51.440      0.000

  Specific indirect 3
    PAYER
    FEDUC
    FAGE
    AFRAMF            -0.013      0.000    -36.831      0.000


Effects from FHISP to PAYER

  Total               -0.269      0.004    -75.869      0.000
  Total indirect      -0.269      0.004    -75.869      0.000

  Specific indirect 1
    PAYER
    FAGE
    FHISP             -0.078      0.001    -64.366      0.000

  Specific indirect 2
    PAYER
    FEDUC
    FHISP             -0.180      0.003    -67.760      0.000

  Specific indirect 3
    PAYER
    FEDUC
    FAGE
    FHISP             -0.010      0.000    -37.073      0.000


Effects from OTHF to PAYER

  Total                0.042      0.003     13.555      0.000
  Total indirect       0.042      0.003     13.555      0.000

  Specific indirect 1
    PAYER
    FAGE
    OTHF              -0.001      0.001     -1.029      0.304

  Specific indirect 2
    PAYER
    FEDUC
    OTHF               0.043      0.002     20.446      0.000

  Specific indirect 3
    PAYER
    FEDUC
    FAGE
    OTHF               0.000      0.000     -1.028      0.304


Effects from SOCDEP to PAYER

  Total               -0.807      0.003   -240.776      0.000
  Total indirect      -0.357      0.003   -120.286      0.000

  Specific indirect 1
    PAYER
    FAGE
    SOCDEP            -0.109      0.001   -144.546      0.000

  Specific indirect 2
    PAYER
    FEDUC
    SOCDEP            -0.233      0.003    -90.927      0.000

  Specific indirect 3
    PAYER
    FEDUC
    FAGE
    SOCDEP            -0.014      0.000    -49.672      0.000

  Direct
    PAYER
    SOCDEP            -0.450      0.005    -86.077      0.000


Effects from CIG0 to PAYER

  Total                0.000      0.000    999.000      0.000
  Total indirect       0.000      0.000    999.000      0.000


Effects from MAGE to PAYER

  Total                0.000      0.000    999.000      0.000
  Total indirect       0.000      0.000    999.000      0.000


Effects from FAGE to PAYER

  Total                0.223      0.002    121.522      0.000
  Total indirect       0.026      0.001     44.840      0.000

  Specific indirect 1
    PAYER
    FEDUC
    FAGE               0.026      0.001     44.840      0.000

  Direct
    PAYER
    FAGE               0.197      0.002    130.718      0.000


Effects from MEDUC to PAYER

  Total                0.000      0.000    999.000      0.000
  Total indirect       0.000      0.000    999.000      0.000


Effects from FEDUC to PAYER

  Total                0.220      0.003     87.187      0.000
  Total indirect       0.000      0.000    999.000      0.000

  Direct
    PAYER
    FEDUC              0.220      0.003     87.187      0.000


Effects from MHT to PAYER

  Total                0.000      0.000    999.000      0.000
  Total indirect       0.000      0.000    999.000      0.000


Effects from BMI to PAYER

  Total                0.000      0.000    999.000      0.000
  Total indirect       0.000      0.000    999.000      0.000


Effects from AFRAMM to WIC

  Total                0.221      0.055      3.999      0.000
  Total indirect      -0.576      0.025    -22.965      0.000

  Specific indirect 1
    WIC
    MAGE
    AFRAMM            -0.007      0.002     -4.241      0.000

  Specific indirect 2
    WIC
    MEDUC
    AFRAMM             0.208      0.036      5.782      0.000

  Specific indirect 3
    WIC
    MAGE
    CIG0
    AFRAMM             0.015      0.004      4.216      0.000

  Specific indirect 4
    WIC
    MEDUC
    CIG0
    AFRAMM            -0.792      0.019    -40.894      0.000

  Direct
    WIC
    AFRAMM             0.797      0.069     11.565      0.000


Effects from MHISP to WIC

  Total                0.223      0.056      4.015      0.000
  Total indirect      -1.252      0.023    -54.674      0.000

  Specific indirect 1
    WIC
    MAGE
    MHISP              0.005      0.001      3.505      0.000

  Specific indirect 2
    WIC
    MEDUC
    MHISP             -0.605      0.032    -18.928      0.000

  Specific indirect 3
    WIC
    MAGE
    CIG0
    MHISP              0.013      0.003      4.209      0.000

  Specific indirect 4
    WIC
    MEDUC
    CIG0
    MHISP             -0.664      0.014    -46.071      0.000

  Direct
    WIC
    MHISP              1.475      0.069     21.366      0.000


Effects from OTHM to WIC

  Total               -0.071      0.018     -3.943      0.000
  Total indirect       1.010      0.023     44.502      0.000

  Specific indirect 1
    WIC
    MAGE
    OTHM              -0.047      0.011     -4.124      0.000

  Specific indirect 2
    WIC
    MEDUC
    OTHM               1.815      0.034     54.171      0.000

  Specific indirect 3
    WIC
    MAGE
    CIG0
    OTHM               0.015      0.004      4.154      0.000

  Specific indirect 4
    WIC
    MEDUC
    CIG0
    OTHM              -0.773      0.021    -36.629      0.000

  Direct
    WIC
    OTHM              -1.081      0.029    -36.871      0.000


Effects from AFRAMF to WIC

  Total                0.340      0.083      4.100      0.000
  Total indirect      -0.885      0.013    -69.993      0.000

  Specific indirect 1
    WIC
    MAGE
    CIG0
    AFRAMF             0.017      0.004      4.118      0.000

  Specific indirect 2
    WIC
    MEDUC
    CIG0
    AFRAMF            -0.902      0.012    -76.601      0.000

  Direct
    WIC
    AFRAMF             1.225      0.079     15.514      0.000


Effects from FHISP to WIC

  Total                0.288      0.070      4.105      0.000
  Total indirect      -1.022      0.011    -89.851      0.000

  Specific indirect 1
    WIC
    MAGE
    CIG0
    FHISP              0.020      0.005      4.110      0.000

  Specific indirect 2
    WIC
    MEDUC
    CIG0
    FHISP             -1.042      0.010   -101.883      0.000

  Direct
    WIC
    FHISP              1.310      0.066     19.849      0.000


Effects from OTHF to WIC

  Total                0.091      0.023      4.005      0.000
  Total indirect      -0.146      0.013    -10.906      0.000

  Specific indirect 1
    WIC
    MAGE
    CIG0
    OTHF               0.003      0.001      3.874      0.000

  Specific indirect 2
    WIC
    MEDUC
    CIG0
    OTHF              -0.149      0.014    -10.935      0.000

  Direct
    WIC
    OTHF               0.236      0.026      9.003      0.000


Effects from SOCDEP to WIC

  Total                0.414      0.102      4.075      0.000
  Total indirect      -3.185      0.033    -96.147      0.000

  Specific indirect 1
    WIC
    MAGE
    SOCDEP             0.066      0.016      4.109      0.000

  Specific indirect 2
    WIC
    MEDUC
    SOCDEP            -4.288      0.034   -125.788      0.000

  Specific indirect 3
    WIC
    MAGE
    CIG0
    SOCDEP            -0.020      0.005     -4.173      0.000

  Specific indirect 4
    WIC
    MEDUC
    CIG0
    SOCDEP             1.056      0.007    147.555      0.000

  Direct
    WIC
    SOCDEP             3.599      0.111     32.402      0.000


Effects from CIG0 to WIC

  Total                1.028      0.009    115.245      0.000
  Total indirect       1.028      0.009    115.245      0.000

  Specific indirect 1
    WIC
    MAGE
    CIG0              -0.020      0.005     -4.159      0.000

  Specific indirect 2
    WIC
    MEDUC
    CIG0               1.048      0.005    212.577      0.000


Effects from MAGE to WIC

  Total               -0.076      0.019     -4.103      0.000
  Total indirect       0.000      0.000      4.799      0.000

  Direct
    WIC
    MAGE              -0.076      0.019     -4.103      0.000


Effects from FAGE to WIC

  Total                0.000      0.000     -3.068      0.002
  Total indirect       0.000      0.000     -3.068      0.002


Effects from MEDUC to WIC

  Total                0.583      0.070      8.372      0.000
  Total indirect       0.000      0.000      0.000      1.000

  Direct
    WIC
    MEDUC              0.583      0.070      8.372      0.000


Effects from FEDUC to WIC

  Total                0.000      0.000      3.166      0.002
  Total indirect       0.000      0.000      3.166      0.002


Effects from MHT to WIC

  Total                0.000      0.000      0.000      1.000
  Total indirect       0.000      0.000      0.000      1.000


Effects from BMI to WIC

  Total                0.000      0.000      2.835      0.005
  Total indirect       0.000      0.000      2.835      0.005


Effects from AFRAMM to PRECAREM

  Total                0.061      0.002     27.383      0.000
  Total indirect       0.061      0.002     27.383      0.000

  Specific indirect 1
    PRECAREM
    MAGE
    AFRAMM            -0.001      0.000     -4.661      0.000

  Specific indirect 2
    PRECAREM
    MEDUC
    AFRAMM            -0.013      0.002     -5.426      0.000

  Specific indirect 3
    PRECAREM
    BMI
    AFRAMM             0.001      0.001      1.449      0.147

  Specific indirect 4
    PRECAREM
    CIG0
    AFRAMM            -0.002      0.003     -0.753      0.451

  Specific indirect 5
    PRECAREM
    WIC
    AFRAMM             0.092      0.017      5.574      0.000

  Specific indirect 6
    PRECAREM
    MAGE
    CIG0
    AFRAMM             0.002      0.000      5.061      0.000

  Specific indirect 7
    PRECAREM
    MEDUC
    CIG0
    AFRAMM             0.050      0.002     20.865      0.000

  Specific indirect 8
    PRECAREM
    BMI
    MAGE
    AFRAMM             0.000      0.000     -1.633      0.102

  Specific indirect 9
    PRECAREM
    BMI
    MEDUC
    AFRAMM            -0.001      0.001     -1.380      0.168

  Specific indirect 10
    PRECAREM
    BMI
    CIG0
    AFRAMM            -0.005      0.003     -1.502      0.133

  Specific indirect 11
    PRECAREM
    WIC
    MAGE
    AFRAMM            -0.001      0.000     -7.948      0.000

  Specific indirect 12
    PRECAREM
    WIC
    MEDUC
    AFRAMM             0.024      0.009      2.728      0.006

  Specific indirect 13
    PRECAREM
    BMI
    MAGE
    CIG0
    AFRAMM             0.000      0.000      1.658      0.097

  Specific indirect 14
    PRECAREM
    BMI
    MEDUC
    CIG0
    AFRAMM             0.004      0.003      1.482      0.138

  Specific indirect 15
    PRECAREM
    WIC
    MAGE
    CIG0
    AFRAMM             0.002      0.000     12.340      0.000

  Specific indirect 16
    PRECAREM
    WIC
    MEDUC
    CIG0
    AFRAMM            -0.091      0.024     -3.832      0.000


Effects from MHISP to PRECAREM

  Total                0.106      0.003     41.486      0.000
  Total indirect       0.106      0.003     41.486      0.000

  Specific indirect 1
    PRECAREM
    MAGE
    MHISP              0.001      0.000      4.456      0.000

  Specific indirect 2
    PRECAREM
    MEDUC
    MHISP              0.038      0.002     17.568      0.000

  Specific indirect 3
    PRECAREM
    BMI
    MHISP             -0.003      0.002     -1.516      0.130

  Specific indirect 4
    PRECAREM
    CIG0
    MHISP             -0.002      0.002     -0.753      0.451

  Specific indirect 5
    PRECAREM
    WIC
    MHISP              0.170      0.036      4.745      0.000

  Specific indirect 6
    PRECAREM
    MAGE
    CIG0
    MHISP              0.002      0.000      5.066      0.000

  Specific indirect 7
    PRECAREM
    MEDUC
    CIG0
    MHISP              0.042      0.002     21.521      0.000

  Specific indirect 8
    PRECAREM
    BMI
    MAGE
    MHISP              0.000      0.000      1.645      0.100

  Specific indirect 9
    PRECAREM
    BMI
    MEDUC
    MHISP              0.003      0.002      1.513      0.130

  Specific indirect 10
    PRECAREM
    BMI
    CIG0
    MHISP             -0.004      0.003     -1.503      0.133

  Specific indirect 11
    PRECAREM
    WIC
    MAGE
    MHISP              0.001      0.000      8.469      0.000

  Specific indirect 12
    PRECAREM
    WIC
    MEDUC
    MHISP             -0.070      0.016     -4.422      0.000

  Specific indirect 13
    PRECAREM
    BMI
    MAGE
    CIG0
    MHISP              0.000      0.000      1.659      0.097

  Specific indirect 14
    PRECAREM
    BMI
    MEDUC
    CIG0
    MHISP              0.004      0.002      1.483      0.138

  Specific indirect 15
    PRECAREM
    WIC
    MAGE
    CIG0
    MHISP              0.001      0.000     12.497      0.000

  Specific indirect 16
    PRECAREM
    WIC
    MEDUC
    CIG0
    MHISP             -0.077      0.020     -3.845      0.000


Effects from OTHM to PRECAREM

  Total               -0.079      0.006    -13.289      0.000
  Total indirect      -0.079      0.006    -13.289      0.000

  Specific indirect 1
    PRECAREM
    MAGE
    OTHM              -0.006      0.001     -5.056      0.000

  Specific indirect 2
    PRECAREM
    MEDUC
    OTHM              -0.115      0.005    -23.954      0.000

  Specific indirect 3
    PRECAREM
    BMI
    OTHM               0.012      0.008      1.524      0.128

  Specific indirect 4
    PRECAREM
    CIG0
    OTHM              -0.002      0.003     -0.753      0.452

  Specific indirect 5
    PRECAREM
    WIC
    OTHM              -0.125      0.030     -4.173      0.000

  Specific indirect 6
    PRECAREM
    MAGE
    CIG0
    OTHM               0.002      0.000      5.035      0.000

  Specific indirect 7
    PRECAREM
    MEDUC
    CIG0
    OTHM               0.049      0.002     20.589      0.000

  Specific indirect 8
    PRECAREM
    BMI
    MAGE
    OTHM               0.000      0.000     -1.660      0.097

  Specific indirect 9
    PRECAREM
    BMI
    MEDUC
    OTHM              -0.010      0.007     -1.490      0.136

  Specific indirect 10
    PRECAREM
    BMI
    CIG0
    OTHM              -0.005      0.003     -1.505      0.132

  Specific indirect 11
    PRECAREM
    WIC
    MAGE
    OTHM              -0.005      0.000    -12.963      0.000

  Specific indirect 12
    PRECAREM
    WIC
    MEDUC
    OTHM               0.210      0.053      3.975      0.000

  Specific indirect 13
    PRECAREM
    BMI
    MAGE
    CIG0
    OTHM               0.000      0.000      1.658      0.097

  Specific indirect 14
    PRECAREM
    BMI
    MEDUC
    CIG0
    OTHM               0.004      0.003      1.485      0.138

  Specific indirect 15
    PRECAREM
    WIC
    MAGE
    CIG0
    OTHM               0.002      0.000     12.276      0.000

  Specific indirect 16
    PRECAREM
    WIC
    MEDUC
    CIG0
    OTHM              -0.089      0.023     -3.874      0.000


Effects from AFRAMF to PRECAREM

  Total                0.115      0.002     49.980      0.000
  Total indirect       0.115      0.002     49.980      0.000

  Specific indirect 1
    PRECAREM
    CIG0
    AFRAMF            -0.002      0.003     -0.753      0.451

  Specific indirect 2
    PRECAREM
    WIC
    AFRAMF             0.141      0.027      5.182      0.000

  Specific indirect 3
    PRECAREM
    PAYER
    FAGE
    AFRAMF             0.008      0.000     23.965      0.000

  Specific indirect 4
    PRECAREM
    PAYER
    FEDUC
    AFRAMF             0.011      0.000     23.491      0.000

  Specific indirect 5
    PRECAREM
    MAGE
    CIG0
    AFRAMF             0.002      0.000      5.059      0.000

  Specific indirect 6
    PRECAREM
    MEDUC
    CIG0
    AFRAMF             0.057      0.002     24.441      0.000

  Specific indirect 7
    PRECAREM
    BMI
    CIG0
    AFRAMF            -0.005      0.004     -1.508      0.132

  Specific indirect 8
    PRECAREM
    PAYER
    FEDUC
    FAGE
    AFRAMF             0.001      0.000     21.858      0.000

  Specific indirect 9
    PRECAREM
    BMI
    MAGE
    CIG0
    AFRAMF             0.000      0.000      1.660      0.097

  Specific indirect 10
    PRECAREM
    BMI
    MEDUC
    CIG0
    AFRAMF             0.005      0.003      1.488      0.137

  Specific indirect 11
    PRECAREM
    WIC
    MAGE
    CIG0
    AFRAMF             0.002      0.000     12.959      0.000

  Specific indirect 12
    PRECAREM
    WIC
    MEDUC
    CIG0
    AFRAMF            -0.104      0.026     -3.942      0.000


Effects from FHISP to PRECAREM

  Total                0.119      0.002     55.797      0.000
  Total indirect       0.119      0.002     55.797      0.000

  Specific indirect 1
    PRECAREM
    CIG0
    FHISP             -0.003      0.004     -0.753      0.451

  Specific indirect 2
    PRECAREM
    WIC
    FHISP              0.151      0.031      4.860      0.000

  Specific indirect 3
    PRECAREM
    PAYER
    FAGE
    FHISP              0.006      0.000     24.032      0.000

  Specific indirect 4
    PRECAREM
    PAYER
    FEDUC
    FHISP              0.014      0.001     24.505      0.000

  Specific indirect 5
    PRECAREM
    MAGE
    CIG0
    FHISP              0.003      0.001      5.061      0.000

  Specific indirect 6
    PRECAREM
    MEDUC
    CIG0
    FHISP              0.066      0.003     25.251      0.000

  Specific indirect 7
    PRECAREM
    BMI
    CIG0
    FHISP             -0.006      0.004     -1.509      0.131

  Specific indirect 8
    PRECAREM
    PAYER
    FEDUC
    FAGE
    FHISP              0.001      0.000     21.882      0.000

  Specific indirect 9
    PRECAREM
    BMI
    MAGE
    CIG0
    FHISP              0.000      0.000      1.660      0.097

  Specific indirect 10
    PRECAREM
    BMI
    MEDUC
    CIG0
    FHISP              0.006      0.004      1.489      0.137

  Specific indirect 11
    PRECAREM
    WIC
    MAGE
    CIG0
    FHISP              0.002      0.000     13.067      0.000

  Specific indirect 12
    PRECAREM
    WIC
    MEDUC
    CIG0
    FHISP             -0.120      0.030     -3.955      0.000


Effects from OTHF to PRECAREM

  Total                0.017      0.002     10.858      0.000
  Total indirect       0.017      0.002     10.858      0.000

  Specific indirect 1
    PRECAREM
    CIG0
    OTHF               0.000      0.001     -0.750      0.453

  Specific indirect 2
    PRECAREM
    WIC
    OTHF               0.027      0.005      5.482      0.000

  Specific indirect 3
    PRECAREM
    PAYER
    FAGE
    OTHF               0.000      0.000      1.028      0.304

  Specific indirect 4
    PRECAREM
    PAYER
    FEDUC
    OTHF              -0.003      0.000    -16.001      0.000

  Specific indirect 5
    PRECAREM
    MAGE
    CIG0
    OTHF               0.000      0.000      4.601      0.000

  Specific indirect 6
    PRECAREM
    MEDUC
    CIG0
    OTHF               0.009      0.001      9.935      0.000

  Specific indirect 7
    PRECAREM
    BMI
    CIG0
    OTHF              -0.001      0.001     -1.498      0.134

  Specific indirect 8
    PRECAREM
    PAYER
    FEDUC
    FAGE
    OTHF               0.000      0.000      1.028      0.304

  Specific indirect 9
    PRECAREM
    BMI
    MAGE
    CIG0
    OTHF               0.000      0.000      1.647      0.100

  Specific indirect 10
    PRECAREM
    BMI
    MEDUC
    CIG0
    OTHF               0.001      0.001      1.478      0.139

  Specific indirect 11
    PRECAREM
    WIC
    MAGE
    CIG0
    OTHF               0.000      0.000      8.300      0.000

  Specific indirect 12
    PRECAREM
    WIC
    MEDUC
    CIG0
    OTHF              -0.017      0.005     -3.690      0.000


Effects from SOCDEP to PRECAREM

  Total                0.172      0.002     89.635      0.000
  Total indirect       0.321      0.012     25.863      0.000

  Specific indirect 1
    PRECAREM
    PAYER
    SOCDEP             0.034      0.001     23.994      0.000

  Specific indirect 2
    PRECAREM
    MAGE
    SOCDEP             0.008      0.002      5.062      0.000

  Specific indirect 3
    PRECAREM
    MEDUC
    SOCDEP             0.271      0.010     26.485      0.000

  Specific indirect 4
    PRECAREM
    BMI
    SOCDEP            -0.025      0.017     -1.506      0.132

  Specific indirect 5
    PRECAREM
    CIG0
    SOCDEP             0.003      0.004      0.753      0.451

  Specific indirect 6
    PRECAREM
    WIC
    SOCDEP             0.416      0.093      4.448      0.000

  Specific indirect 7
    PRECAREM
    PAYER
    FAGE
    SOCDEP             0.008      0.000     25.304      0.000

  Specific indirect 8
    PRECAREM
    PAYER
    FEDUC
    SOCDEP             0.018      0.001     25.061      0.000

  Specific indirect 9
    PRECAREM
    MAGE
    CIG0
    SOCDEP            -0.003      0.001     -5.079      0.000

  Specific indirect 10
    PRECAREM
    MEDUC
    CIG0
    SOCDEP            -0.067      0.003    -24.497      0.000

  Specific indirect 11
    PRECAREM
    BMI
    MAGE
    SOCDEP             0.001      0.000      1.660      0.097

  Specific indirect 12
    PRECAREM
    BMI
    MEDUC
    SOCDEP             0.024      0.016      1.492      0.136

  Specific indirect 13
    PRECAREM
    BMI
    CIG0
    SOCDEP             0.006      0.004      1.506      0.132

  Specific indirect 14
    PRECAREM
    WIC
    MAGE
    SOCDEP             0.008      0.001     13.204      0.000

  Specific indirect 15
    PRECAREM
    WIC
    MEDUC
    SOCDEP            -0.495      0.124     -3.998      0.000

  Specific indirect 16
    PRECAREM
    PAYER
    FEDUC
    FAGE
    SOCDEP             0.001      0.000     23.636      0.000

  Specific indirect 17
    PRECAREM
    BMI
    MAGE
    CIG0
    SOCDEP             0.000      0.000     -1.660      0.097

  Specific indirect 18
    PRECAREM
    BMI
    MEDUC
    CIG0
    SOCDEP            -0.006      0.004     -1.486      0.137

  Specific indirect 19
    PRECAREM
    WIC
    MAGE
    CIG0
    SOCDEP            -0.002      0.000    -12.993      0.000

  Specific indirect 20
    PRECAREM
    WIC
    MEDUC
    CIG0
    SOCDEP             0.122      0.031      3.901      0.000

  Direct
    PRECAREM
    SOCDEP            -0.149      0.012    -12.464      0.000


Effects from CIG0 to PRECAREM

  Total                0.053      0.030      1.740      0.082
  Total indirect       0.050      0.030      1.662      0.097

  Specific indirect 1
    PRECAREM
    MAGE
    CIG0              -0.003      0.001     -5.079      0.000

  Specific indirect 2
    PRECAREM
    MEDUC
    CIG0              -0.066      0.003    -25.407      0.000

  Specific indirect 3
    PRECAREM
    BMI
    CIG0               0.006      0.004      1.507      0.132

  Specific indirect 4
    PRECAREM
    BMI
    MAGE
    CIG0               0.000      0.000     -1.660      0.097

  Specific indirect 5
    PRECAREM
    BMI
    MEDUC
    CIG0              -0.006      0.004     -1.487      0.137

  Specific indirect 6
    PRECAREM
    WIC
    MAGE
    CIG0              -0.002      0.000    -13.107      0.000

  Specific indirect 7
    PRECAREM
    WIC
    MEDUC
    CIG0               0.121      0.031      3.916      0.000

  Direct
    PRECAREM
    CIG0               0.003      0.004      0.753      0.451


Effects from MAGE to PRECAREM

  Total               -0.019      0.002    -10.174      0.000
  Total indirect      -0.009      0.001    -14.530      0.000

  Specific indirect 1
    PRECAREM
    BMI
    MAGE              -0.001      0.000     -1.660      0.097

  Specific indirect 2
    PRECAREM
    WIC
    MAGE              -0.009      0.001    -13.227      0.000

  Direct
    PRECAREM
    MAGE              -0.010      0.002     -5.061      0.000


Effects from FAGE to PRECAREM

  Total               -0.017      0.001    -25.414      0.000
  Total indirect      -0.017      0.001    -25.414      0.000

  Specific indirect 1
    PRECAREM
    PAYER
    FAGE              -0.015      0.001    -25.367      0.000

  Specific indirect 2
    PRECAREM
    PAYER
    FEDUC
    FAGE              -0.002      0.000    -23.164      0.000


Effects from MEDUC to PRECAREM

  Total                0.027      0.013      2.086      0.037
  Total indirect       0.064      0.010      6.478      0.000

  Specific indirect 1
    PRECAREM
    BMI
    MEDUC             -0.003      0.002     -1.597      0.110

  Specific indirect 2
    PRECAREM
    WIC
    MEDUC              0.067      0.010      6.842      0.000

  Direct
    PRECAREM
    MEDUC             -0.037      0.004     -8.438      0.000


Effects from FEDUC to PRECAREM

  Total               -0.017      0.001    -25.095      0.000
  Total indirect      -0.017      0.001    -25.095      0.000

  Specific indirect 1
    PRECAREM
    PAYER
    FEDUC             -0.017      0.001    -25.095      0.000


Effects from MHT to PRECAREM

  Total                0.000      0.000     10.664      0.000
  Total indirect       0.000      0.000     10.664      0.000


Effects from BMI to PRECAREM

  Total               -0.003      0.002     -1.654      0.098
  Total indirect       0.000      0.000     -0.575      0.565

  Direct
    PRECAREM
    BMI               -0.003      0.002     -1.654      0.098


Effects from AFRAMM to PRGBP

  Total                0.032      0.011      2.834      0.005
  Total indirect      -0.233      0.186     -1.255      0.210

  Specific indirect 1
    PRGBP
    MAGE
    AFRAMM            -0.009      0.010     -0.879      0.379

  Specific indirect 2
    PRGBP
    MHT
    AFRAMM             0.000      0.001     -0.079      0.937

  Specific indirect 3
    PRGBP
    MEDUC
    AFRAMM             0.069      0.059      1.175      0.240

  Specific indirect 4
    PRGBP
    BMI
    AFRAMM            -0.002      0.084     -0.022      0.982

  Specific indirect 5
    PRGBP
    CIG0
    AFRAMM             0.232      0.208      1.116      0.265

  Specific indirect 6
    PRGBP
    WIC
    AFRAMM            -1.014      0.708     -1.431      0.152

  Specific indirect 7
    PRGBP
    MAGE
    CIG0
    AFRAMM             0.020      0.023      0.873      0.383

  Specific indirect 8
    PRGBP
    MEDUC
    CIG0
    AFRAMM            -0.265      0.234     -1.133      0.257

  Specific indirect 9
    PRGBP
    BMI
    MAGE
    AFRAMM             0.000      0.003      0.022      0.982

  Specific indirect 10
    PRGBP
    BMI
    MEDUC
    AFRAMM             0.001      0.068      0.022      0.982

  Specific indirect 11
    PRGBP
    BMI
    CIG0
    AFRAMM             0.006      0.282      0.022      0.982

  Specific indirect 12
    PRGBP
    WIC
    MAGE
    AFRAMM             0.009      0.007      1.251      0.211

  Specific indirect 13
    PRGBP
    WIC
    MEDUC
    AFRAMM            -0.264      0.169     -1.562      0.118

  Specific indirect 14
    PRGBP
    BMI
    MAGE
    CIG0
    AFRAMM             0.000      0.007     -0.022      0.982

  Specific indirect 15
    PRGBP
    BMI
    MEDUC
    CIG0
    AFRAMM            -0.006      0.258     -0.022      0.982

  Specific indirect 16
    PRGBP
    WIC
    MAGE
    CIG0
    AFRAMM            -0.019      0.016     -1.241      0.215

  Specific indirect 17
    PRGBP
    WIC
    MEDUC
    CIG0
    AFRAMM             1.007      0.655      1.537      0.124

  Direct
    PRGBP
    AFRAMM             0.265      0.181      1.465      0.143


Effects from MHISP to PRGBP

  Total               -0.119      0.019     -6.149      0.000
  Total indirect      -0.489      0.414     -1.181      0.237

  Specific indirect 1
    PRGBP
    MAGE
    MHISP              0.007      0.008      0.855      0.393

  Specific indirect 2
    PRGBP
    MHT
    MHISP             -0.001      0.008     -0.079      0.937

  Specific indirect 3
    PRGBP
    MEDUC
    MHISP             -0.202      0.184     -1.100      0.271

  Specific indirect 4
    PRGBP
    BMI
    MHISP              0.004      0.200      0.022      0.982

  Specific indirect 5
    PRGBP
    CIG0
    MHISP              0.195      0.175      1.115      0.265

  Specific indirect 6
    PRGBP
    WIC
    MHISP             -1.875      1.270     -1.476      0.140

  Specific indirect 7
    PRGBP
    MAGE
    CIG0
    MHISP              0.017      0.020      0.873      0.383

  Specific indirect 8
    PRGBP
    MEDUC
    CIG0
    MHISP             -0.222      0.196     -1.132      0.258

  Specific indirect 9
    PRGBP
    BMI
    MAGE
    MHISP              0.000      0.002     -0.022      0.982

  Specific indirect 10
    PRGBP
    BMI
    MEDUC
    MHISP             -0.004      0.197     -0.022      0.982

  Specific indirect 11
    PRGBP
    BMI
    CIG0
    MHISP              0.005      0.236      0.022      0.982

  Specific indirect 12
    PRGBP
    WIC
    MAGE
    MHISP             -0.006      0.005     -1.200      0.230

  Specific indirect 13
    PRGBP
    WIC
    MEDUC
    MHISP              0.770      0.515      1.494      0.135

  Specific indirect 14
    PRGBP
    BMI
    MAGE
    CIG0
    MHISP              0.000      0.006     -0.022      0.982

  Specific indirect 15
    PRGBP
    BMI
    MEDUC
    CIG0
    MHISP             -0.005      0.217     -0.022      0.982

  Specific indirect 16
    PRGBP
    WIC
    MAGE
    CIG0
    MHISP             -0.016      0.013     -1.240      0.215

  Specific indirect 17
    PRGBP
    WIC
    MEDUC
    CIG0
    MHISP              0.845      0.550      1.536      0.124

  Direct
    PRGBP
    MHISP              0.370      0.432      0.855      0.392


Effects from OTHM to PRGBP

  Total               -0.177      0.029     -6.172      0.000
  Total indirect       0.619      0.609      1.017      0.309

  Specific indirect 1
    PRGBP
    MAGE
    OTHM              -0.064      0.073     -0.870      0.384

  Specific indirect 2
    PRGBP
    MHT
    OTHM              -0.001      0.010     -0.079      0.937

  Specific indirect 3
    PRGBP
    MEDUC
    OTHM               0.606      0.539      1.125      0.261

  Specific indirect 4
    PRGBP
    BMI
    OTHM              -0.015      0.693     -0.022      0.982

  Specific indirect 5
    PRGBP
    CIG0
    OTHM               0.227      0.204      1.113      0.266

  Specific indirect 6
    PRGBP
    WIC
    OTHM               1.374      0.909      1.512      0.130

  Specific indirect 7
    PRGBP
    MAGE
    CIG0
    OTHM               0.020      0.023      0.871      0.384

  Specific indirect 8
    PRGBP
    MEDUC
    CIG0
    OTHM              -0.258      0.229     -1.130      0.259

  Specific indirect 9
    PRGBP
    BMI
    MAGE
    OTHM               0.000      0.023      0.022      0.982

  Specific indirect 10
    PRGBP
    BMI
    MEDUC
    OTHM               0.013      0.592      0.022      0.982

  Specific indirect 11
    PRGBP
    BMI
    CIG0
    OTHM               0.006      0.275      0.022      0.982

  Specific indirect 12
    PRGBP
    WIC
    MAGE
    OTHM               0.060      0.049      1.235      0.217

  Specific indirect 13
    PRGBP
    WIC
    MEDUC
    OTHM              -2.309      1.511     -1.528      0.127

  Specific indirect 14
    PRGBP
    BMI
    MAGE
    CIG0
    OTHM               0.000      0.007     -0.022      0.982

  Specific indirect 15
    PRGBP
    BMI
    MEDUC
    CIG0
    OTHM              -0.006      0.252     -0.022      0.982

  Specific indirect 16
    PRGBP
    WIC
    MAGE
    CIG0
    OTHM              -0.019      0.015     -1.237      0.216

  Specific indirect 17
    PRGBP
    WIC
    MEDUC
    CIG0
    OTHM               0.983      0.641      1.533      0.125

  Direct
    PRGBP
    OTHM              -0.796      0.582     -1.366      0.172


Effects from AFRAMF to PRGBP

  Total               -0.037      0.011     -3.270      0.001
  Total indirect      -0.393      0.341     -1.150      0.250

  Specific indirect 1
    PRGBP
    FAGE
    AFRAMF            -0.017      0.029     -0.582      0.561

  Specific indirect 2
    PRGBP
    CIG0
    AFRAMF             0.265      0.239      1.110      0.267

  Specific indirect 3
    PRGBP
    WIC
    AFRAMF            -1.557      1.074     -1.450      0.147

  Specific indirect 4
    PRGBP
    PAYER
    FAGE
    AFRAMF             0.027      0.022      1.197      0.231

  Specific indirect 5
    PRGBP
    PAYER
    FEDUC
    AFRAMF             0.039      0.033      1.198      0.231

  Specific indirect 6
    PRGBP
    MAGE
    CIG0
    AFRAMF             0.023      0.027      0.870      0.384

  Specific indirect 7
    PRGBP
    MEDUC
    CIG0
    AFRAMF            -0.301      0.267     -1.127      0.260

  Specific indirect 8
    PRGBP
    BMI
    CIG0
    AFRAMF             0.007      0.321      0.022      0.982

  Specific indirect 9
    PRGBP
    PAYER
    FEDUC
    FAGE
    AFRAMF             0.003      0.003      1.210      0.226

  Specific indirect 10
    PRGBP
    BMI
    MAGE
    CIG0
    AFRAMF             0.000      0.008     -0.022      0.982

  Specific indirect 11
    PRGBP
    BMI
    MEDUC
    CIG0
    AFRAMF            -0.006      0.294     -0.022      0.982

  Specific indirect 12
    PRGBP
    WIC
    MAGE
    CIG0
    AFRAMF            -0.022      0.018     -1.234      0.217

  Specific indirect 13
    PRGBP
    WIC
    MEDUC
    CIG0
    AFRAMF             1.147      0.750      1.530      0.126

  Direct
    PRGBP
    AFRAMF             0.356      0.347      1.026      0.305


Effects from FHISP to PRGBP

  Total               -0.047      0.010     -4.691      0.000
  Total indirect      -0.322      0.282     -1.139      0.255

  Specific indirect 1
    PRGBP
    FAGE
    FHISP             -0.013      0.023     -0.582      0.561

  Specific indirect 2
    PRGBP
    CIG0
    FHISP              0.306      0.276      1.110      0.267

  Specific indirect 3
    PRGBP
    WIC
    FHISP             -1.666      1.135     -1.468      0.142

  Specific indirect 4
    PRGBP
    PAYER
    FAGE
    FHISP              0.021      0.018      1.197      0.231

  Specific indirect 5
    PRGBP
    PAYER
    FEDUC
    FHISP              0.048      0.040      1.197      0.231

  Specific indirect 6
    PRGBP
    MAGE
    CIG0
    FHISP              0.027      0.031      0.870      0.385

  Specific indirect 7
    PRGBP
    MEDUC
    CIG0
    FHISP             -0.348      0.309     -1.127      0.260

  Specific indirect 8
    PRGBP
    BMI
    CIG0
    FHISP              0.008      0.371      0.022      0.982

  Specific indirect 9
    PRGBP
    PAYER
    FEDUC
    FAGE
    FHISP              0.003      0.002      1.210      0.226

  Specific indirect 10
    PRGBP
    BMI
    MAGE
    CIG0
    FHISP              0.000      0.010     -0.022      0.982

  Specific indirect 11
    PRGBP
    BMI
    MEDUC
    CIG0
    FHISP             -0.007      0.340     -0.022      0.982

  Specific indirect 12
    PRGBP
    WIC
    MAGE
    CIG0
    FHISP             -0.025      0.021     -1.233      0.217

  Specific indirect 13
    PRGBP
    WIC
    MEDUC
    CIG0
    FHISP              1.325      0.867      1.529      0.126

  Direct
    PRGBP
    FHISP              0.274      0.289      0.948      0.343


Effects from OTHF to PRGBP

  Total               -0.182      0.029     -6.168      0.000
  Total indirect      -0.129      0.107     -1.207      0.227

  Specific indirect 1
    PRGBP
    FAGE
    OTHF               0.000      0.000     -0.510      0.610

  Specific indirect 2
    PRGBP
    CIG0
    OTHF               0.044      0.039      1.106      0.269

  Specific indirect 3
    PRGBP
    WIC
    OTHF              -0.300      0.213     -1.412      0.158

  Specific indirect 4
    PRGBP
    PAYER
    FAGE
    OTHF               0.000      0.001      0.786      0.432

  Specific indirect 5
    PRGBP
    PAYER
    FEDUC
    OTHF              -0.012      0.010     -1.191      0.234

  Specific indirect 6
    PRGBP
    MAGE
    CIG0
    OTHF               0.004      0.004      0.868      0.386

  Specific indirect 7
    PRGBP
    MEDUC
    CIG0
    OTHF              -0.050      0.044     -1.122      0.262

  Specific indirect 8
    PRGBP
    BMI
    CIG0
    OTHF               0.001      0.053      0.022      0.982

  Specific indirect 9
    PRGBP
    PAYER
    FEDUC
    FAGE
    OTHF               0.000      0.000      0.790      0.430

  Specific indirect 10
    PRGBP
    BMI
    MAGE
    CIG0
    OTHF               0.000      0.001     -0.022      0.982

  Specific indirect 11
    PRGBP
    BMI
    MEDUC
    CIG0
    OTHF              -0.001      0.048     -0.022      0.982

  Specific indirect 12
    PRGBP
    WIC
    MAGE
    CIG0
    OTHF              -0.004      0.003     -1.227      0.220

  Specific indirect 13
    PRGBP
    WIC
    MEDUC
    CIG0
    OTHF               0.189      0.125      1.517      0.129

  Direct
    PRGBP
    OTHF              -0.053      0.134     -0.393      0.694


Effects from SOCDEP to PRGBP

  Total               -0.033      0.085     -0.391      0.696
  Total indirect      -1.655      1.480     -1.118      0.264

  Specific indirect 1
    PRGBP
    FAGE
    SOCDEP            -0.018      0.032     -0.581      0.561

  Specific indirect 2
    PRGBP
    PAYER
    SOCDEP             0.121      0.102      1.184      0.236

  Specific indirect 3
    PRGBP
    MAGE
    SOCDEP             0.089      0.102      0.870      0.385

  Specific indirect 4
    PRGBP
    MHT
    SOCDEP             0.000      0.003     -0.079      0.937

  Specific indirect 5
    PRGBP
    MEDUC
    SOCDEP            -1.432      1.273     -1.125      0.261

  Specific indirect 6
    PRGBP
    BMI
    SOCDEP             0.033      1.491      0.022      0.982

  Specific indirect 7
    PRGBP
    CIG0
    SOCDEP            -0.310      0.279     -1.113      0.266

  Specific indirect 8
    PRGBP
    WIC
    SOCDEP            -4.577      3.062     -1.495      0.135

  Specific indirect 9
    PRGBP
    PAYER
    FAGE
    SOCDEP             0.029      0.025      1.193      0.233

  Specific indirect 10
    PRGBP
    PAYER
    FEDUC
    SOCDEP             0.063      0.052      1.195      0.232

  Specific indirect 11
    PRGBP
    MAGE
    CIG0
    SOCDEP            -0.027      0.031     -0.871      0.384

  Specific indirect 12
    PRGBP
    MEDUC
    CIG0
    SOCDEP             0.353      0.312      1.130      0.259

  Specific indirect 13
    PRGBP
    BMI
    MAGE
    SOCDEP            -0.001      0.032     -0.022      0.982

  Specific indirect 14
    PRGBP
    BMI
    MEDUC
    SOCDEP            -0.031      1.398     -0.022      0.982

  Specific indirect 15
    PRGBP
    BMI
    CIG0
    SOCDEP            -0.008      0.376     -0.022      0.982

  Specific indirect 16
    PRGBP
    WIC
    MAGE
    SOCDEP            -0.084      0.068     -1.233      0.217

  Specific indirect 17
    PRGBP
    WIC
    MEDUC
    SOCDEP             5.452      3.569      1.527      0.127

  Specific indirect 18
    PRGBP
    PAYER
    FEDUC
    FAGE
    SOCDEP             0.004      0.003      1.206      0.228

  Specific indirect 19
    PRGBP
    BMI
    MAGE
    CIG0
    SOCDEP             0.000      0.010      0.022      0.982

  Specific indirect 20
    PRGBP
    BMI
    MEDUC
    CIG0
    SOCDEP             0.008      0.345      0.022      0.982

  Specific indirect 21
    PRGBP
    WIC
    MAGE
    CIG0
    SOCDEP             0.026      0.021      1.237      0.216

  Specific indirect 22
    PRGBP
    WIC
    MEDUC
    CIG0
    SOCDEP            -1.343      0.876     -1.534      0.125

  Direct
    PRGBP
    SOCDEP             1.621      1.395      1.162      0.245


Effects from CIG0 to PRGBP

  Total               -1.292      0.824     -1.567      0.117
  Total indirect      -0.984      0.565     -1.742      0.082

  Specific indirect 1
    PRGBP
    MAGE
    CIG0              -0.027      0.031     -0.871      0.384

  Specific indirect 2
    PRGBP
    MEDUC
    CIG0               0.350      0.310      1.129      0.259

  Specific indirect 3
    PRGBP
    BMI
    CIG0              -0.008      0.373     -0.022      0.982

  Specific indirect 4
    PRGBP
    BMI
    MAGE
    CIG0               0.000      0.010      0.022      0.982

  Specific indirect 5
    PRGBP
    BMI
    MEDUC
    CIG0               0.008      0.342      0.022      0.982

  Specific indirect 6
    PRGBP
    WIC
    MAGE
    CIG0               0.025      0.021      1.237      0.216

  Specific indirect 7
    PRGBP
    WIC
    MEDUC
    CIG0              -1.332      0.869     -1.533      0.125

  Direct
    PRGBP
    CIG0              -0.308      0.276     -1.112      0.266


Effects from MAGE to PRGBP

  Total               -0.005      0.076     -0.063      0.950
  Total indirect       0.097      0.042      2.310      0.021

  Specific indirect 1
    PRGBP
    BMI
    MAGE               0.001      0.036      0.022      0.982

  Specific indirect 2
    PRGBP
    WIC
    MAGE               0.097      0.078      1.233      0.217

  Direct
    PRGBP
    MAGE              -0.102      0.118     -0.870      0.385


Effects from FAGE to PRGBP

  Total               -0.027      0.008     -3.478      0.001
  Total indirect      -0.060      0.050     -1.197      0.231

  Specific indirect 1
    PRGBP
    PAYER
    FAGE              -0.053      0.044     -1.196      0.232

  Specific indirect 2
    PRGBP
    PAYER
    FEDUC
    FAGE              -0.007      0.006     -1.209      0.227

  Direct
    PRGBP
    FAGE               0.033      0.057      0.582      0.561


Effects from MEDUC to PRGBP

  Total               -0.542      0.537     -1.010      0.313
  Total indirect      -0.737      0.723     -1.019      0.308

  Specific indirect 1
    PRGBP
    BMI
    MEDUC              0.004      0.190      0.022      0.982

  Specific indirect 2
    PRGBP
    WIC
    MEDUC             -0.741      0.534     -1.387      0.166

  Direct
    PRGBP
    MEDUC              0.195      0.190      1.027      0.305


Effects from FEDUC to PRGBP

  Total               -0.059      0.049     -1.197      0.231
  Total indirect      -0.059      0.049     -1.197      0.231

  Specific indirect 1
    PRGBP
    PAYER
    FEDUC             -0.059      0.049     -1.197      0.231


Effects from MHT to PRGBP

  Total                0.002      0.024      0.079      0.937
  Total indirect       0.000      0.000      8.219      0.000

  Direct
    PRGBP
    MHT                0.002      0.024      0.079      0.937


Effects from BMI to PRGBP

  Total                0.004      0.199      0.022      0.982
  Total indirect       0.000      0.000      0.418      0.676

  Direct
    PRGBP
    BMI                0.004      0.199      0.022      0.982


Effects from PAYER to PRGBP

  Total               -0.268      0.225     -1.191      0.233
  Total indirect       0.000      0.000      7.540      0.000

  Direct
    PRGBP
    PAYER             -0.268      0.225     -1.191      0.233


Effects from WIC to PRGBP

  Total               -1.272      0.832     -1.529      0.126
  Total indirect       0.000      0.000      4.452      0.000

  Direct
    PRGBP
    WIC               -1.272      0.832     -1.529      0.126


Effects from PRECAREM to PRGBP

  Total                0.000      0.000      1.624      0.104
  Total indirect       0.000      0.000      1.624      0.104


Effects from AFRAMM to PRGDM

  Total               -0.039      0.015     -2.676      0.007
  Total indirect      -0.032      0.187     -0.170      0.865

  Specific indirect 1
    PRGDM
    MAGE
    AFRAMM             0.017      0.011      1.547      0.122

  Specific indirect 2
    PRGDM
    MHT
    AFRAMM             0.005      0.001      4.540      0.000

  Specific indirect 3
    PRGDM
    MEDUC
    AFRAMM             0.000      0.061     -0.001      0.999

  Specific indirect 4
    PRGDM
    BMI
    AFRAMM            -0.082      0.075     -1.098      0.272

  Specific indirect 5
    PRGDM
    CIG0
    AFRAMM            -0.010      0.201     -0.047      0.962

  Specific indirect 6
    PRGDM
    WIC
    AFRAMM            -0.035      0.822     -0.043      0.966

  Specific indirect 7
    PRGDM
    MAGE
    CIG0
    AFRAMM            -0.037      0.024     -1.564      0.118

  Specific indirect 8
    PRGDM
    MEDUC
    CIG0
    AFRAMM             0.000      0.232      0.001      0.999

  Specific indirect 9
    PRGDM
    BMI
    MAGE
    AFRAMM             0.003      0.003      1.163      0.245

  Specific indirect 10
    PRGDM
    BMI
    MEDUC
    AFRAMM             0.066      0.062      1.070      0.285

  Specific indirect 11
    PRGDM
    BMI
    CIG0
    AFRAMM             0.275      0.246      1.121      0.262

  Specific indirect 12
    PRGDM
    WIC
    MAGE
    AFRAMM             0.000      0.007      0.043      0.966

  Specific indirect 13
    PRGDM
    WIC
    MEDUC
    AFRAMM            -0.009      0.214     -0.043      0.966

  Specific indirect 14
    PRGDM
    BMI
    MAGE
    CIG0
    AFRAMM            -0.007      0.006     -1.170      0.242

  Specific indirect 15
    PRGDM
    BMI
    MEDUC
    CIG0
    AFRAMM            -0.252      0.227     -1.113      0.266

  Specific indirect 16
    PRGDM
    WIC
    MAGE
    CIG0
    AFRAMM            -0.001      0.016     -0.043      0.966

  Specific indirect 17
    PRGDM
    WIC
    MEDUC
    CIG0
    AFRAMM             0.035      0.817      0.043      0.966

  Direct
    PRGDM
    AFRAMM            -0.007      0.187     -0.039      0.969


Effects from MHISP to PRGDM

  Total                0.029      0.009      3.263      0.001
  Total indirect      -0.013      0.410     -0.031      0.975

  Specific indirect 1
    PRGDM
    MAGE
    MHISP             -0.012      0.008     -1.549      0.121

  Specific indirect 2
    PRGDM
    MHT
    MHISP              0.034      0.007      4.876      0.000

  Specific indirect 3
    PRGDM
    MEDUC
    MHISP              0.000      0.177      0.001      0.999

  Specific indirect 4
    PRGDM
    BMI
    MHISP              0.196      0.174      1.127      0.260

  Specific indirect 5
    PRGDM
    CIG0
    MHISP             -0.008      0.169     -0.047      0.962

  Specific indirect 6
    PRGDM
    WIC
    MHISP             -0.066      1.521     -0.043      0.966

  Specific indirect 7
    PRGDM
    MAGE
    CIG0
    MHISP             -0.031      0.020     -1.564      0.118

  Specific indirect 8
    PRGDM
    MEDUC
    CIG0
    MHISP              0.000      0.194      0.001      0.999

  Specific indirect 9
    PRGDM
    BMI
    MAGE
    MHISP             -0.002      0.002     -1.164      0.245

  Specific indirect 10
    PRGDM
    BMI
    MEDUC
    MHISP             -0.193      0.171     -1.126      0.260

  Specific indirect 11
    PRGDM
    BMI
    CIG0
    MHISP              0.231      0.206      1.121      0.262

  Specific indirect 12
    PRGDM
    WIC
    MAGE
    MHISP              0.000      0.005     -0.043      0.966

  Specific indirect 13
    PRGDM
    WIC
    MEDUC
    MHISP              0.027      0.624      0.043      0.966

  Specific indirect 14
    PRGDM
    BMI
    MAGE
    CIG0
    MHISP             -0.006      0.005     -1.170      0.242

  Specific indirect 15
    PRGDM
    BMI
    MEDUC
    CIG0
    MHISP             -0.212      0.190     -1.114      0.265

  Specific indirect 16
    PRGDM
    WIC
    MAGE
    CIG0
    MHISP             -0.001      0.013     -0.043      0.966

  Specific indirect 17
    PRGDM
    WIC
    MEDUC
    CIG0
    MHISP              0.030      0.685      0.043      0.966

  Direct
    PRGDM
    MHISP              0.042      0.410      0.102      0.919


Effects from OTHM to PRGDM

  Total                0.397      0.012     33.720      0.000
  Total indirect       0.052      0.584      0.090      0.929

  Specific indirect 1
    PRGDM
    MAGE
    OTHM               0.115      0.073      1.565      0.118

  Specific indirect 2
    PRGDM
    MHT
    OTHM               0.041      0.008      4.874      0.000

  Specific indirect 3
    PRGDM
    MEDUC
    OTHM               0.000      0.531     -0.001      0.999

  Specific indirect 4
    PRGDM
    BMI
    OTHM              -0.677      0.600     -1.129      0.259

  Specific indirect 5
    PRGDM
    CIG0
    OTHM              -0.009      0.196     -0.047      0.962

  Specific indirect 6
    PRGDM
    WIC
    OTHM               0.048      1.114      0.043      0.966

  Specific indirect 7
    PRGDM
    MAGE
    CIG0
    OTHM              -0.036      0.023     -1.564      0.118

  Specific indirect 8
    PRGDM
    MEDUC
    CIG0
    OTHM               0.000      0.226      0.001      0.999

  Specific indirect 9
    PRGDM
    BMI
    MAGE
    OTHM               0.022      0.019      1.171      0.242

  Specific indirect 10
    PRGDM
    BMI
    MEDUC
    OTHM               0.579      0.518      1.117      0.264

  Specific indirect 11
    PRGDM
    BMI
    CIG0
    OTHM               0.269      0.240      1.122      0.262

  Specific indirect 12
    PRGDM
    WIC
    MAGE
    OTHM               0.002      0.049      0.043      0.966

  Specific indirect 13
    PRGDM
    WIC
    MEDUC
    OTHM              -0.081      1.872     -0.043      0.966

  Specific indirect 14
    PRGDM
    BMI
    MAGE
    CIG0
    OTHM              -0.007      0.006     -1.170      0.242

  Specific indirect 15
    PRGDM
    BMI
    MEDUC
    CIG0
    OTHM              -0.246      0.221     -1.114      0.265

  Specific indirect 16
    PRGDM
    WIC
    MAGE
    CIG0
    OTHM              -0.001      0.015     -0.043      0.966

  Specific indirect 17
    PRGDM
    WIC
    MEDUC
    CIG0
    OTHM               0.034      0.797      0.043      0.966

  Direct
    PRGDM
    OTHM               0.344      0.587      0.587      0.557


Effects from AFRAMF to PRGDM

  Total               -0.109      0.014     -8.064      0.000
  Total indirect      -0.048      0.343     -0.141      0.888

  Specific indirect 1
    PRGDM
    FAGE
    AFRAMF             0.000      0.027      0.009      0.993

  Specific indirect 2
    PRGDM
    CIG0
    AFRAMF            -0.011      0.229     -0.047      0.962

  Specific indirect 3
    PRGDM
    WIC
    AFRAMF            -0.054      1.263     -0.043      0.966

  Specific indirect 4
    PRGDM
    PAYER
    FAGE
    AFRAMF             0.000      0.023      0.021      0.983

  Specific indirect 5
    PRGDM
    PAYER
    FEDUC
    AFRAMF             0.001      0.033      0.021      0.983

  Specific indirect 6
    PRGDM
    MAGE
    CIG0
    AFRAMF            -0.042      0.027     -1.565      0.118

  Specific indirect 7
    PRGDM
    MEDUC
    CIG0
    AFRAMF             0.000      0.264      0.001      0.999

  Specific indirect 8
    PRGDM
    BMI
    CIG0
    AFRAMF             0.314      0.279      1.123      0.261

  Specific indirect 9
    PRGDM
    PAYER
    FEDUC
    FAGE
    AFRAMF             0.000      0.003      0.021      0.983

  Specific indirect 10
    PRGDM
    BMI
    MAGE
    CIG0
    AFRAMF            -0.008      0.007     -1.171      0.242

  Specific indirect 11
    PRGDM
    BMI
    MEDUC
    CIG0
    AFRAMF            -0.288      0.258     -1.116      0.264

  Specific indirect 12
    PRGDM
    WIC
    MAGE
    CIG0
    AFRAMF            -0.001      0.018     -0.043      0.966

  Specific indirect 13
    PRGDM
    WIC
    MEDUC
    CIG0
    AFRAMF             0.040      0.931      0.043      0.966

  Direct
    PRGDM
    AFRAMF            -0.061      0.343     -0.177      0.860


Effects from FHISP to PRGDM

  Total               -0.059      0.009     -6.316      0.000
  Total indirect      -0.051      0.284     -0.181      0.857

  Specific indirect 1
    PRGDM
    FAGE
    FHISP              0.000      0.021      0.009      0.993

  Specific indirect 2
    PRGDM
    CIG0
    FHISP             -0.013      0.265     -0.047      0.962

  Specific indirect 3
    PRGDM
    WIC
    FHISP             -0.058      1.351     -0.043      0.966

  Specific indirect 4
    PRGDM
    PAYER
    FAGE
    FHISP              0.000      0.018      0.021      0.983

  Specific indirect 5
    PRGDM
    PAYER
    FEDUC
    FHISP              0.001      0.041      0.021      0.983

  Specific indirect 6
    PRGDM
    MAGE
    CIG0
    FHISP             -0.048      0.031     -1.565      0.118

  Specific indirect 7
    PRGDM
    MEDUC
    CIG0
    FHISP              0.000      0.305      0.001      0.999

  Specific indirect 8
    PRGDM
    BMI
    CIG0
    FHISP              0.362      0.322      1.124      0.261

  Specific indirect 9
    PRGDM
    PAYER
    FEDUC
    FAGE
    FHISP              0.000      0.002      0.021      0.983

  Specific indirect 10
    PRGDM
    BMI
    MAGE
    CIG0
    FHISP             -0.009      0.008     -1.171      0.242

  Specific indirect 11
    PRGDM
    BMI
    MEDUC
    CIG0
    FHISP             -0.332      0.298     -1.116      0.264

  Specific indirect 12
    PRGDM
    WIC
    MAGE
    CIG0
    FHISP             -0.001      0.021     -0.043      0.966

  Specific indirect 13
    PRGDM
    WIC
    MEDUC
    CIG0
    FHISP              0.046      1.075      0.043      0.966

  Direct
    PRGDM
    FHISP             -0.007      0.285     -0.026      0.980


Effects from OTHF to PRGDM

  Total                0.059      0.012      4.886      0.000
  Total indirect      -0.010      0.107     -0.093      0.926

  Specific indirect 1
    PRGDM
    FAGE
    OTHF               0.000      0.000      0.009      0.993

  Specific indirect 2
    PRGDM
    CIG0
    OTHF              -0.002      0.038     -0.047      0.962

  Specific indirect 3
    PRGDM
    WIC
    OTHF              -0.011      0.244     -0.043      0.966

  Specific indirect 4
    PRGDM
    PAYER
    FAGE
    OTHF               0.000      0.000      0.021      0.983

  Specific indirect 5
    PRGDM
    PAYER
    FEDUC
    OTHF               0.000      0.010     -0.021      0.983

  Specific indirect 6
    PRGDM
    MAGE
    CIG0
    OTHF              -0.007      0.004     -1.550      0.121

  Specific indirect 7
    PRGDM
    MEDUC
    CIG0
    OTHF               0.000      0.043      0.001      0.999

  Specific indirect 8
    PRGDM
    BMI
    CIG0
    OTHF               0.052      0.046      1.117      0.264

  Specific indirect 9
    PRGDM
    PAYER
    FEDUC
    FAGE
    OTHF               0.000      0.000      0.021      0.983

  Specific indirect 10
    PRGDM
    BMI
    MAGE
    CIG0
    OTHF              -0.001      0.001     -1.164      0.244

  Specific indirect 11
    PRGDM
    BMI
    MEDUC
    CIG0
    OTHF              -0.047      0.043     -1.110      0.267

  Specific indirect 12
    PRGDM
    WIC
    MAGE
    CIG0
    OTHF               0.000      0.003     -0.043      0.966

  Specific indirect 13
    PRGDM
    WIC
    MEDUC
    CIG0
    OTHF               0.007      0.153      0.043      0.966

  Direct
    PRGDM
    OTHF               0.069      0.107      0.641      0.521


Effects from SOCDEP to PRGDM

  Total                0.019      0.080      0.232      0.816
  Total indirect      -0.063      1.445     -0.044      0.965

  Specific indirect 1
    PRGDM
    FAGE
    SOCDEP             0.000      0.030      0.009      0.993

  Specific indirect 2
    PRGDM
    PAYER
    SOCDEP             0.002      0.102      0.021      0.983

  Specific indirect 3
    PRGDM
    MAGE
    SOCDEP            -0.161      0.103     -1.565      0.117

  Specific indirect 4
    PRGDM
    MHT
    SOCDEP             0.011      0.002      4.876      0.000

  Specific indirect 5
    PRGDM
    MEDUC
    SOCDEP             0.001      1.254      0.001      0.999

  Specific indirect 6
    PRGDM
    BMI
    SOCDEP             1.457      1.298      1.123      0.262

  Specific indirect 7
    PRGDM
    CIG0
    SOCDEP             0.013      0.268      0.047      0.962

  Specific indirect 8
    PRGDM
    WIC
    SOCDEP            -0.160      3.712     -0.043      0.966

  Specific indirect 9
    PRGDM
    PAYER
    FAGE
    SOCDEP             0.001      0.025      0.021      0.983

  Specific indirect 10
    PRGDM
    PAYER
    FEDUC
    SOCDEP             0.001      0.053      0.021      0.983

  Specific indirect 11
    PRGDM
    MAGE
    CIG0
    SOCDEP             0.049      0.031      1.565      0.117

  Specific indirect 12
    PRGDM
    MEDUC
    CIG0
    SOCDEP             0.000      0.309     -0.001      0.999

  Specific indirect 13
    PRGDM
    BMI
    MAGE
    SOCDEP            -0.031      0.026     -1.171      0.242

  Specific indirect 14
    PRGDM
    BMI
    MEDUC
    SOCDEP            -1.367      1.223     -1.117      0.264

  Specific indirect 15
    PRGDM
    BMI
    CIG0
    SOCDEP            -0.367      0.327     -1.123      0.262

  Specific indirect 16
    PRGDM
    WIC
    MAGE
    SOCDEP            -0.003      0.068     -0.043      0.966

  Specific indirect 17
    PRGDM
    WIC
    MEDUC
    SOCDEP             0.191      4.422      0.043      0.966

  Specific indirect 18
    PRGDM
    PAYER
    FEDUC
    FAGE
    SOCDEP             0.000      0.003      0.021      0.983

  Specific indirect 19
    PRGDM
    BMI
    MAGE
    CIG0
    SOCDEP             0.009      0.008      1.171      0.242

  Specific indirect 20
    PRGDM
    BMI
    MEDUC
    CIG0
    SOCDEP             0.337      0.302      1.115      0.265

  Specific indirect 21
    PRGDM
    WIC
    MAGE
    CIG0
    SOCDEP             0.001      0.021      0.043      0.966

  Specific indirect 22
    PRGDM
    WIC
    MEDUC
    CIG0
    SOCDEP            -0.047      1.089     -0.043      0.966

  Direct
    PRGDM
    SOCDEP             0.081      1.365      0.060      0.952


Effects from CIG0 to PRGDM

  Total               -0.006      1.033     -0.005      0.996
  Total indirect      -0.018      0.767     -0.024      0.981

  Specific indirect 1
    PRGDM
    MAGE
    CIG0               0.049      0.031      1.565      0.117

  Specific indirect 2
    PRGDM
    MEDUC
    CIG0               0.000      0.306     -0.001      0.999

  Specific indirect 3
    PRGDM
    BMI
    CIG0              -0.364      0.324     -1.123      0.262

  Specific indirect 4
    PRGDM
    BMI
    MAGE
    CIG0               0.009      0.008      1.171      0.242

  Specific indirect 5
    PRGDM
    BMI
    MEDUC
    CIG0               0.334      0.299      1.115      0.265

  Specific indirect 6
    PRGDM
    WIC
    MAGE
    CIG0               0.001      0.021      0.043      0.966

  Specific indirect 7
    PRGDM
    WIC
    MEDUC
    CIG0              -0.047      1.081     -0.043      0.966

  Direct
    PRGDM
    CIG0               0.013      0.266      0.047      0.962


Effects from MAGE to PRGDM

  Total                0.224      0.070      3.193      0.001
  Total indirect       0.039      0.048      0.809      0.418

  Specific indirect 1
    PRGDM
    BMI
    MAGE               0.036      0.030      1.171      0.242

  Specific indirect 2
    PRGDM
    WIC
    MAGE               0.003      0.078      0.043      0.966

  Direct
    PRGDM
    MAGE               0.185      0.118      1.565      0.118


Effects from FAGE to PRGDM

  Total               -0.002      0.005     -0.296      0.767
  Total indirect      -0.001      0.051     -0.021      0.983

  Specific indirect 1
    PRGDM
    PAYER
    FAGE              -0.001      0.045     -0.021      0.983

  Specific indirect 2
    PRGDM
    PAYER
    FEDUC
    FAGE               0.000      0.006     -0.021      0.983

  Direct
    PRGDM
    FAGE               0.000      0.054     -0.009      0.993


Effects from MEDUC to PRGDM

  Total                0.160      0.590      0.270      0.787
  Total indirect       0.160      0.761      0.210      0.834

  Specific indirect 1
    PRGDM
    BMI
    MEDUC              0.186      0.161      1.153      0.249

  Specific indirect 2
    PRGDM
    WIC
    MEDUC             -0.026      0.601     -0.043      0.966

  Direct
    PRGDM
    MEDUC              0.000      0.170     -0.001      0.999


Effects from FEDUC to PRGDM

  Total               -0.001      0.050     -0.021      0.983
  Total indirect      -0.001      0.050     -0.021      0.983

  Specific indirect 1
    PRGDM
    PAYER
    FEDUC             -0.001      0.050     -0.021      0.983


Effects from MHT to PRGDM

  Total               -0.100      0.021     -4.880      0.000
  Total indirect       0.000      0.000     19.805      0.000

  Direct
    PRGDM
    MHT               -0.100      0.021     -4.880      0.000


Effects from BMI to PRGDM

  Total                0.195      0.167      1.171      0.242
  Total indirect       0.000      0.000      0.833      0.405

  Direct
    PRGDM
    BMI                0.195      0.167      1.171      0.242


Effects from PAYER to PRGDM

  Total               -0.005      0.227     -0.021      0.983
  Total indirect       0.000      0.000      0.204      0.838

  Direct
    PRGDM
    PAYER             -0.005      0.227     -0.021      0.983


Effects from WIC to PRGDM

  Total               -0.044      1.031     -0.043      0.966
  Total indirect       0.000      0.000      0.000      1.000

  Direct
    PRGDM
    WIC               -0.044      1.031     -0.043      0.966


Effects from PRECAREM to PRGDM

  Total                0.000      0.000      0.005      0.996
  Total indirect       0.000      0.000      0.005      0.996


Effects from AFRAMM to BWT

  Total               -0.141      0.003    -51.070      0.000
  Total indirect      -0.050      0.044     -1.135      0.256

  Specific indirect 1
    BWT
    MAGE
    AFRAMM            -0.003      0.003     -1.026      0.305

  Specific indirect 2
    BWT
    MHT
    AFRAMM            -0.006      0.001     -9.645      0.000

  Specific indirect 3
    BWT
    MEDUC
    AFRAMM             0.021      0.015      1.405      0.160

  Specific indirect 4
    BWT
    BMI
    AFRAMM             0.000      0.024     -0.014      0.989

  Specific indirect 5
    BWT
    CIG0
    AFRAMM             0.091      0.052      1.742      0.081

  Specific indirect 6
    BWT
    WIC
    AFRAMM            -0.286      0.174     -1.646      0.100

  Specific indirect 7
    BWT
    PRGBP
    AFRAMM            -0.013      0.012     -1.048      0.294

  Specific indirect 8
    BWT
    PRGDM
    AFRAMM             0.000      0.002      0.033      0.974

  Specific indirect 9
    BWT
    MAGE
    CIG0
    AFRAMM             0.006      0.006      1.017      0.309

  Specific indirect 10
    BWT
    MEDUC
    CIG0
    AFRAMM            -0.078      0.058     -1.344      0.179

  Specific indirect 11
    BWT
    BMI
    MAGE
    AFRAMM             0.000      0.001      0.014      0.989

  Specific indirect 12
    BWT
    BMI
    MEDUC
    AFRAMM             0.000      0.019      0.014      0.989

  Specific indirect 13
    BWT
    BMI
    CIG0
    AFRAMM             0.001      0.079      0.014      0.989

  Specific indirect 14
    BWT
    WIC
    MAGE
    AFRAMM             0.002      0.002      1.427      0.154

  Specific indirect 15
    BWT
    WIC
    MEDUC
    AFRAMM            -0.075      0.041     -1.803      0.071

  Specific indirect 16
    BWT
    PRECAREM
    MAGE
    AFRAMM             0.000      0.000      2.278      0.023

  Specific indirect 17
    BWT
    PRECAREM
    MEDUC
    AFRAMM             0.000      0.000      2.575      0.010

  Specific indirect 18
    BWT
    PRECAREM
    BMI
    AFRAMM             0.000      0.000     -1.473      0.141

  Specific indirect 19
    BWT
    PRECAREM
    CIG0
    AFRAMM             0.000      0.000      0.694      0.487

  Specific indirect 20
    BWT
    PRECAREM
    WIC
    AFRAMM             0.000      0.000     -2.865      0.004

  Specific indirect 21
    BWT
    PRGBP
    MAGE
    AFRAMM             0.000      0.000      1.330      0.184

  Specific indirect 22
    BWT
    PRGBP
    MHT
    AFRAMM             0.000      0.000      0.071      0.943

  Specific indirect 23
    BWT
    PRGBP
    MEDUC
    AFRAMM            -0.003      0.003     -1.121      0.262

  Specific indirect 24
    BWT
    PRGBP
    BMI
    AFRAMM             0.000      0.004      0.021      0.983

  Specific indirect 25
    BWT
    PRGBP
    CIG0
    AFRAMM            -0.011      0.009     -1.240      0.215

  Specific indirect 26
    BWT
    PRGBP
    WIC
    AFRAMM             0.049      0.048      1.007      0.314

  Specific indirect 27
    BWT
    PRGDM
    MAGE
    AFRAMM             0.000      0.001     -0.198      0.843

  Specific indirect 28
    BWT
    PRGDM
    MHT
    AFRAMM             0.000      0.000     -0.236      0.813

  Specific indirect 29
    BWT
    PRGDM
    MEDUC
    AFRAMM             0.000      0.001      0.001      0.999

  Specific indirect 30
    BWT
    PRGDM
    BMI
    AFRAMM             0.001      0.004      0.190      0.849

  Specific indirect 31
    BWT
    PRGDM
    CIG0
    AFRAMM             0.000      0.002      0.039      0.969

  Specific indirect 32
    BWT
    PRGDM
    WIC
    AFRAMM             0.000      0.006      0.053      0.958

  Specific indirect 33
    BWT
    BMI
    MAGE
    CIG0
    AFRAMM             0.000      0.002     -0.014      0.989

  Specific indirect 34
    BWT
    BMI
    MEDUC
    CIG0
    AFRAMM            -0.001      0.073     -0.014      0.989

  Specific indirect 35
    BWT
    WIC
    MAGE
    CIG0
    AFRAMM            -0.005      0.004     -1.412      0.158

  Specific indirect 36
    BWT
    WIC
    MEDUC
    CIG0
    AFRAMM             0.284      0.160      1.779      0.075

  Specific indirect 37
    BWT
    PRECAREM
    MAGE
    CIG0
    AFRAMM             0.000      0.000     -2.272      0.023

  Specific indirect 38
    BWT
    PRECAREM
    MEDUC
    CIG0
    AFRAMM             0.000      0.000     -2.603      0.009

  Specific indirect 39
    BWT
    PRECAREM
    BMI
    MAGE
    AFRAMM             0.000      0.000      1.494      0.135

  Specific indirect 40
    BWT
    PRECAREM
    BMI
    MEDUC
    AFRAMM             0.000      0.000      1.432      0.152

  Specific indirect 41
    BWT
    PRECAREM
    BMI
    CIG0
    AFRAMM             0.000      0.000      1.505      0.132

  Specific indirect 42
    BWT
    PRECAREM
    WIC
    MAGE
    AFRAMM             0.000      0.000      2.532      0.011

  Specific indirect 43
    BWT
    PRECAREM
    WIC
    MEDUC
    AFRAMM             0.000      0.000     -2.483      0.013

  Specific indirect 44
    BWT
    PRGBP
    MAGE
    CIG0
    AFRAMM            -0.001      0.001     -1.362      0.173

  Specific indirect 45
    BWT
    PRGBP
    MEDUC
    CIG0
    AFRAMM             0.013      0.011      1.214      0.225

  Specific indirect 46
    BWT
    PRGBP
    BMI
    MAGE
    AFRAMM             0.000      0.000     -0.021      0.983

  Specific indirect 47
    BWT
    PRGBP
    BMI
    MEDUC
    AFRAMM             0.000      0.003     -0.021      0.983

  Specific indirect 48
    BWT
    PRGBP
    BMI
    CIG0
    AFRAMM             0.000      0.014     -0.021      0.983

  Specific indirect 49
    BWT
    PRGBP
    WIC
    MAGE
    AFRAMM             0.000      0.000     -1.125      0.261

  Specific indirect 50
    BWT
    PRGBP
    WIC
    MEDUC
    AFRAMM             0.013      0.014      0.880      0.379

  Specific indirect 51
    BWT
    PRGDM
    MAGE
    CIG0
    AFRAMM             0.000      0.002      0.198      0.843

  Specific indirect 52
    BWT
    PRGDM
    MEDUC
    CIG0
    AFRAMM             0.000      0.002     -0.001      0.999

  Specific indirect 53
    BWT
    PRGDM
    BMI
    MAGE
    AFRAMM             0.000      0.000     -0.190      0.850

  Specific indirect 54
    BWT
    PRGDM
    BMI
    MEDUC
    AFRAMM            -0.001      0.003     -0.190      0.849

  Specific indirect 55
    BWT
    PRGDM
    BMI
    CIG0
    AFRAMM            -0.002      0.013     -0.190      0.849

  Specific indirect 56
    BWT
    PRGDM
    WIC
    MAGE
    AFRAMM             0.000      0.000     -0.053      0.958

  Specific indirect 57
    BWT
    PRGDM
    WIC
    MEDUC
    AFRAMM             0.000      0.002      0.053      0.958

  Specific indirect 58
    BWT
    PRECAREM
    BMI
    MAGE
    CIG0
    AFRAMM             0.000      0.000     -1.499      0.134

  Specific indirect 59
    BWT
    PRECAREM
    BMI
    MEDUC
    CIG0
    AFRAMM             0.000      0.000     -1.497      0.134

  Specific indirect 60
    BWT
    PRECAREM
    WIC
    MAGE
    CIG0
    AFRAMM             0.000      0.000     -2.543      0.011

  Specific indirect 61
    BWT
    PRECAREM
    WIC
    MEDUC
    CIG0
    AFRAMM             0.000      0.000      2.836      0.005

  Specific indirect 62
    BWT
    PRGBP
    BMI
    MAGE
    CIG0
    AFRAMM             0.000      0.000      0.021      0.983

  Specific indirect 63
    BWT
    PRGBP
    BMI
    MEDUC
    CIG0
    AFRAMM             0.000      0.013      0.021      0.983

  Specific indirect 64
    BWT
    PRGBP
    WIC
    MAGE
    CIG0
    AFRAMM             0.001      0.001      1.149      0.250

  Specific indirect 65
    BWT
    PRGBP
    WIC
    MEDUC
    CIG0
    AFRAMM            -0.049      0.052     -0.939      0.348

  Specific indirect 66
    BWT
    PRGDM
    BMI
    MAGE
    CIG0
    AFRAMM             0.000      0.000      0.190      0.850

  Specific indirect 67
    BWT
    PRGDM
    BMI
    MEDUC
    CIG0
    AFRAMM             0.002      0.012      0.190      0.849

  Specific indirect 68
    BWT
    PRGDM
    WIC
    MAGE
    CIG0
    AFRAMM             0.000      0.000      0.053      0.958

  Specific indirect 69
    BWT
    PRGDM
    WIC
    MEDUC
    CIG0
    AFRAMM             0.000      0.006     -0.053      0.958

  Direct
    BWT
    AFRAMM            -0.091      0.044     -2.052      0.040


Effects from MHISP to BWT

  Total               -0.019      0.002    -10.203      0.000
  Total indirect      -0.158      0.111     -1.416      0.157

  Specific indirect 1
    BWT
    MAGE
    MHISP              0.002      0.002      0.989      0.323

  Specific indirect 2
    BWT
    MHT
    MHISP             -0.041      0.003    -14.846      0.000

  Specific indirect 3
    BWT
    MEDUC
    MHISP             -0.060      0.046     -1.296      0.195

  Specific indirect 4
    BWT
    BMI
    MHISP              0.001      0.056      0.014      0.989

  Specific indirect 5
    BWT
    CIG0
    MHISP              0.076      0.044      1.741      0.082

  Specific indirect 6
    BWT
    WIC
    MHISP             -0.529      0.311     -1.703      0.089

  Specific indirect 7
    BWT
    PRGBP
    MHISP             -0.018      0.012     -1.444      0.149

  Specific indirect 8
    BWT
    PRGDM
    MHISP              0.000      0.002     -0.183      0.854

  Specific indirect 9
    BWT
    MAGE
    CIG0
    MHISP              0.005      0.005      1.016      0.309

  Specific indirect 10
    BWT
    MEDUC
    CIG0
    MHISP             -0.066      0.049     -1.343      0.179

  Specific indirect 11
    BWT
    BMI
    MAGE
    MHISP              0.000      0.001     -0.014      0.989

  Specific indirect 12
    BWT
    BMI
    MEDUC
    MHISP             -0.001      0.055     -0.014      0.989

  Specific indirect 13
    BWT
    BMI
    CIG0
    MHISP              0.001      0.066      0.014      0.989

  Specific indirect 14
    BWT
    WIC
    MAGE
    MHISP             -0.002      0.001     -1.354      0.176

  Specific indirect 15
    BWT
    WIC
    MEDUC
    MHISP              0.217      0.126      1.719      0.086

  Specific indirect 16
    BWT
    PRECAREM
    MAGE
    MHISP              0.000      0.000     -2.137      0.033

  Specific indirect 17
    BWT
    PRECAREM
    MEDUC
    MHISP              0.000      0.000     -2.474      0.013

  Specific indirect 18
    BWT
    PRECAREM
    BMI
    MHISP              0.000      0.000      1.503      0.133

  Specific indirect 19
    BWT
    PRECAREM
    CIG0
    MHISP              0.000      0.000      0.694      0.488

  Specific indirect 20
    BWT
    PRECAREM
    WIC
    MHISP             -0.001      0.000     -2.882      0.004

  Specific indirect 21
    BWT
    PRGBP
    MAGE
    MHISP              0.000      0.000     -1.394      0.163

  Specific indirect 22
    BWT
    PRGBP
    MHT
    MHISP              0.000      0.000      0.071      0.943

  Specific indirect 23
    BWT
    PRGBP
    MEDUC
    MHISP              0.010      0.008      1.255      0.209

  Specific indirect 24
    BWT
    PRGBP
    BMI
    MHISP              0.000      0.010     -0.021      0.983

  Specific indirect 25
    BWT
    PRGBP
    CIG0
    MHISP             -0.009      0.008     -1.241      0.215

  Specific indirect 26
    BWT
    PRGBP
    WIC
    MHISP              0.090      0.092      0.979      0.328

  Specific indirect 27
    BWT
    PRGDM
    MAGE
    MHISP              0.000      0.001      0.197      0.844

  Specific indirect 28
    BWT
    PRGDM
    MHT
    MHISP              0.000      0.001     -0.236      0.813

  Specific indirect 29
    BWT
    PRGDM
    MEDUC
    MHISP              0.000      0.002     -0.001      0.999

  Specific indirect 30
    BWT
    PRGDM
    BMI
    MHISP             -0.002      0.009     -0.190      0.849

  Specific indirect 31
    BWT
    PRGDM
    CIG0
    MHISP              0.000      0.002      0.039      0.969

  Specific indirect 32
    BWT
    PRGDM
    WIC
    MHISP              0.001      0.011      0.053      0.958

  Specific indirect 33
    BWT
    BMI
    MAGE
    CIG0
    MHISP              0.000      0.002     -0.014      0.989

  Specific indirect 34
    BWT
    BMI
    MEDUC
    CIG0
    MHISP             -0.001      0.061     -0.014      0.989

  Specific indirect 35
    BWT
    WIC
    MAGE
    CIG0
    MHISP             -0.005      0.003     -1.411      0.158

  Specific indirect 36
    BWT
    WIC
    MEDUC
    CIG0
    MHISP              0.238      0.134      1.778      0.075

  Specific indirect 37
    BWT
    PRECAREM
    MAGE
    CIG0
    MHISP              0.000      0.000     -2.271      0.023

  Specific indirect 38
    BWT
    PRECAREM
    MEDUC
    CIG0
    MHISP              0.000      0.000     -2.602      0.009

  Specific indirect 39
    BWT
    PRECAREM
    BMI
    MAGE
    MHISP              0.000      0.000     -1.467      0.142

  Specific indirect 40
    BWT
    PRECAREM
    BMI
    MEDUC
    MHISP              0.000      0.000     -1.504      0.133

  Specific indirect 41
    BWT
    PRECAREM
    BMI
    CIG0
    MHISP              0.000      0.000      1.505      0.132

  Specific indirect 42
    BWT
    PRECAREM
    WIC
    MAGE
    MHISP              0.000      0.000     -2.384      0.017

  Specific indirect 43
    BWT
    PRECAREM
    WIC
    MEDUC
    MHISP              0.000      0.000      2.860      0.004

  Specific indirect 44
    BWT
    PRGBP
    MAGE
    CIG0
    MHISP             -0.001      0.001     -1.363      0.173

  Specific indirect 45
    BWT
    PRGBP
    MEDUC
    CIG0
    MHISP              0.011      0.009      1.215      0.224

  Specific indirect 46
    BWT
    PRGBP
    BMI
    MAGE
    MHISP              0.000      0.000      0.021      0.983

  Specific indirect 47
    BWT
    PRGBP
    BMI
    MEDUC
    MHISP              0.000      0.010      0.021      0.983

  Specific indirect 48
    BWT
    PRGBP
    BMI
    CIG0
    MHISP              0.000      0.012     -0.021      0.983

  Specific indirect 49
    BWT
    PRGBP
    WIC
    MAGE
    MHISP              0.000      0.000      1.179      0.239

  Specific indirect 50
    BWT
    PRGBP
    WIC
    MEDUC
    MHISP             -0.037      0.038     -0.967      0.333

  Specific indirect 51
    BWT
    PRGDM
    MAGE
    CIG0
    MHISP              0.000      0.001      0.198      0.843

  Specific indirect 52
    BWT
    PRGDM
    MEDUC
    CIG0
    MHISP              0.000      0.002     -0.001      0.999

  Specific indirect 53
    BWT
    PRGDM
    BMI
    MAGE
    MHISP              0.000      0.000      0.189      0.850

  Specific indirect 54
    BWT
    PRGDM
    BMI
    MEDUC
    MHISP              0.002      0.009      0.190      0.849

  Specific indirect 55
    BWT
    PRGDM
    BMI
    CIG0
    MHISP             -0.002      0.011     -0.190      0.849

  Specific indirect 56
    BWT
    PRGDM
    WIC
    MAGE
    MHISP              0.000      0.000      0.053      0.958

  Specific indirect 57
    BWT
    PRGDM
    WIC
    MEDUC
    MHISP              0.000      0.005     -0.053      0.958

  Specific indirect 58
    BWT
    PRECAREM
    BMI
    MAGE
    CIG0
    MHISP              0.000      0.000     -1.499      0.134

  Specific indirect 59
    BWT
    PRECAREM
    BMI
    MEDUC
    CIG0
    MHISP              0.000      0.000     -1.498      0.134

  Specific indirect 60
    BWT
    PRECAREM
    WIC
    MAGE
    CIG0
    MHISP              0.000      0.000     -2.542      0.011

  Specific indirect 61
    BWT
    PRECAREM
    WIC
    MEDUC
    CIG0
    MHISP              0.000      0.000      2.838      0.005

  Specific indirect 62
    BWT
    PRGBP
    BMI
    MAGE
    CIG0
    MHISP              0.000      0.000      0.021      0.983

  Specific indirect 63
    BWT
    PRGBP
    BMI
    MEDUC
    CIG0
    MHISP              0.000      0.011      0.021      0.983

  Specific indirect 64
    BWT
    PRGBP
    WIC
    MAGE
    CIG0
    MHISP              0.001      0.001      1.150      0.250

  Specific indirect 65
    BWT
    PRGBP
    WIC
    MEDUC
    CIG0
    MHISP             -0.041      0.043     -0.940      0.347

  Specific indirect 66
    BWT
    PRGDM
    BMI
    MAGE
    CIG0
    MHISP              0.000      0.000      0.190      0.850

  Specific indirect 67
    BWT
    PRGDM
    BMI
    MEDUC
    CIG0
    MHISP              0.002      0.010      0.190      0.849

  Specific indirect 68
    BWT
    PRGDM
    WIC
    MAGE
    CIG0
    MHISP              0.000      0.000      0.053      0.958

  Specific indirect 69
    BWT
    PRGDM
    WIC
    MEDUC
    CIG0
    MHISP              0.000      0.005     -0.053      0.958

  Direct
    BWT
    MHISP              0.139      0.111      1.249      0.212


Effects from OTHM to BWT

  Total               -0.082      0.003    -30.685      0.000
  Total indirect       0.160      0.143      1.120      0.263

  Specific indirect 1
    BWT
    MAGE
    OTHM              -0.019      0.019     -1.013      0.311

  Specific indirect 2
    BWT
    MHT
    OTHM              -0.049      0.003    -14.766      0.000

  Specific indirect 3
    BWT
    MEDUC
    OTHM               0.180      0.135      1.333      0.183

  Specific indirect 4
    BWT
    BMI
    OTHM              -0.003      0.195     -0.014      0.989

  Specific indirect 5
    BWT
    CIG0
    OTHM               0.089      0.051      1.735      0.083

  Specific indirect 6
    BWT
    WIC
    OTHM               0.388      0.222      1.747      0.081

  Specific indirect 7
    BWT
    PRGBP
    OTHM               0.038      0.035      1.097      0.273

  Specific indirect 8
    BWT
    PRGDM
    OTHM              -0.003      0.019     -0.163      0.870

  Specific indirect 9
    BWT
    MAGE
    CIG0
    OTHM               0.006      0.006      1.014      0.310

  Specific indirect 10
    BWT
    MEDUC
    CIG0
    OTHM              -0.077      0.057     -1.340      0.180

  Specific indirect 11
    BWT
    BMI
    MAGE
    OTHM               0.000      0.006      0.014      0.989

  Specific indirect 12
    BWT
    BMI
    MEDUC
    OTHM               0.002      0.166      0.014      0.989

  Specific indirect 13
    BWT
    BMI
    CIG0
    OTHM               0.001      0.077      0.014      0.989

  Specific indirect 14
    BWT
    WIC
    MAGE
    OTHM               0.017      0.012      1.403      0.161

  Specific indirect 15
    BWT
    WIC
    MEDUC
    OTHM              -0.651      0.369     -1.766      0.077

  Specific indirect 16
    BWT
    PRECAREM
    MAGE
    OTHM               0.000      0.000      2.257      0.024

  Specific indirect 17
    BWT
    PRECAREM
    MEDUC
    OTHM               0.000      0.000      2.577      0.010

  Specific indirect 18
    BWT
    PRECAREM
    BMI
    OTHM               0.000      0.000     -1.511      0.131

  Specific indirect 19
    BWT
    PRECAREM
    CIG0
    OTHM               0.000      0.000      0.694      0.488

  Specific indirect 20
    BWT
    PRECAREM
    WIC
    OTHM               0.000      0.000      2.862      0.004

  Specific indirect 21
    BWT
    PRGBP
    MAGE
    OTHM               0.003      0.002      1.370      0.171

  Specific indirect 22
    BWT
    PRGBP
    MHT
    OTHM               0.000      0.001      0.071      0.943

  Specific indirect 23
    BWT
    PRGBP
    MEDUC
    OTHM              -0.029      0.024     -1.224      0.221

  Specific indirect 24
    BWT
    PRGBP
    BMI
    OTHM               0.001      0.034      0.021      0.983

  Specific indirect 25
    BWT
    PRGBP
    CIG0
    OTHM              -0.011      0.009     -1.244      0.214

  Specific indirect 26
    BWT
    PRGBP
    WIC
    OTHM              -0.066      0.069     -0.956      0.339

  Specific indirect 27
    BWT
    PRGDM
    MAGE
    OTHM              -0.001      0.005     -0.198      0.843

  Specific indirect 28
    BWT
    PRGDM
    MHT
    OTHM               0.000      0.002     -0.236      0.813

  Specific indirect 29
    BWT
    PRGDM
    MEDUC
    OTHM               0.000      0.005      0.001      0.999

  Specific indirect 30
    BWT
    PRGDM
    BMI
    OTHM               0.006      0.032      0.190      0.849

  Specific indirect 31
    BWT
    PRGDM
    CIG0
    OTHM               0.000      0.002      0.039      0.969

  Specific indirect 32
    BWT
    PRGDM
    WIC
    OTHM               0.000      0.008     -0.053      0.958

  Specific indirect 33
    BWT
    BMI
    MAGE
    CIG0
    OTHM               0.000      0.002     -0.014      0.989

  Specific indirect 34
    BWT
    BMI
    MEDUC
    CIG0
    OTHM              -0.001      0.071     -0.014      0.989

  Specific indirect 35
    BWT
    WIC
    MAGE
    CIG0
    OTHM              -0.005      0.004     -1.407      0.159

  Specific indirect 36
    BWT
    WIC
    MEDUC
    CIG0
    OTHM               0.277      0.156      1.773      0.076

  Specific indirect 37
    BWT
    PRECAREM
    MAGE
    CIG0
    OTHM               0.000      0.000     -2.262      0.024

  Specific indirect 38
    BWT
    PRECAREM
    MEDUC
    CIG0
    OTHM               0.000      0.000     -2.591      0.010

  Specific indirect 39
    BWT
    PRECAREM
    BMI
    MAGE
    OTHM               0.000      0.000      1.496      0.135

  Specific indirect 40
    BWT
    PRECAREM
    BMI
    MEDUC
    OTHM               0.000      0.000      1.500      0.134

  Specific indirect 41
    BWT
    PRECAREM
    BMI
    CIG0
    OTHM               0.000      0.000      1.506      0.132

  Specific indirect 42
    BWT
    PRECAREM
    WIC
    MAGE
    OTHM               0.000      0.000      2.528      0.011

  Specific indirect 43
    BWT
    PRECAREM
    WIC
    MEDUC
    OTHM              -0.001      0.000     -2.850      0.004

  Specific indirect 44
    BWT
    PRGBP
    MAGE
    CIG0
    OTHM              -0.001      0.001     -1.366      0.172

  Specific indirect 45
    BWT
    PRGBP
    MEDUC
    CIG0
    OTHM               0.012      0.010      1.217      0.223

  Specific indirect 46
    BWT
    PRGBP
    BMI
    MAGE
    OTHM               0.000      0.001     -0.021      0.983

  Specific indirect 47
    BWT
    PRGBP
    BMI
    MEDUC
    OTHM              -0.001      0.029     -0.021      0.983

  Specific indirect 48
    BWT
    PRGBP
    BMI
    CIG0
    OTHM               0.000      0.014     -0.021      0.983

  Specific indirect 49
    BWT
    PRGBP
    WIC
    MAGE
    OTHM              -0.003      0.003     -1.156      0.248

  Specific indirect 50
    BWT
    PRGBP
    WIC
    MEDUC
    OTHM               0.111      0.118      0.946      0.344

  Specific indirect 51
    BWT
    PRGDM
    MAGE
    CIG0
    OTHM               0.000      0.002      0.198      0.843

  Specific indirect 52
    BWT
    PRGDM
    MEDUC
    CIG0
    OTHM               0.000      0.002     -0.001      0.999

  Specific indirect 53
    BWT
    PRGDM
    BMI
    MAGE
    OTHM               0.000      0.001     -0.189      0.850

  Specific indirect 54
    BWT
    PRGDM
    BMI
    MEDUC
    OTHM              -0.005      0.027     -0.190      0.849

  Specific indirect 55
    BWT
    PRGDM
    BMI
    CIG0
    OTHM              -0.002      0.013     -0.190      0.849

  Specific indirect 56
    BWT
    PRGDM
    WIC
    MAGE
    OTHM               0.000      0.000     -0.053      0.958

  Specific indirect 57
    BWT
    PRGDM
    WIC
    MEDUC
    OTHM               0.001      0.014      0.053      0.958

  Specific indirect 58
    BWT
    PRECAREM
    BMI
    MAGE
    CIG0
    OTHM               0.000      0.000     -1.497      0.134

  Specific indirect 59
    BWT
    PRECAREM
    BMI
    MEDUC
    CIG0
    OTHM               0.000      0.000     -1.498      0.134

  Specific indirect 60
    BWT
    PRECAREM
    WIC
    MAGE
    CIG0
    OTHM               0.000      0.000     -2.532      0.011

  Specific indirect 61
    BWT
    PRECAREM
    WIC
    MEDUC
    CIG0
    OTHM               0.000      0.000      2.838      0.005

  Specific indirect 62
    BWT
    PRGBP
    BMI
    MAGE
    CIG0
    OTHM               0.000      0.000      0.021      0.983

  Specific indirect 63
    BWT
    PRGBP
    BMI
    MEDUC
    CIG0
    OTHM               0.000      0.013      0.021      0.983

  Specific indirect 64
    BWT
    PRGBP
    WIC
    MAGE
    CIG0
    OTHM               0.001      0.001      1.153      0.249

  Specific indirect 65
    BWT
    PRGBP
    WIC
    MEDUC
    CIG0
    OTHM              -0.047      0.050     -0.941      0.346

  Specific indirect 66
    BWT
    PRGDM
    BMI
    MAGE
    CIG0
    OTHM               0.000      0.000      0.190      0.850

  Specific indirect 67
    BWT
    PRGDM
    BMI
    MEDUC
    CIG0
    OTHM               0.002      0.012      0.190      0.849

  Specific indirect 68
    BWT
    PRGDM
    WIC
    MAGE
    CIG0
    OTHM               0.000      0.000      0.053      0.958

  Specific indirect 69
    BWT
    PRGDM
    WIC
    MEDUC
    CIG0
    OTHM               0.000      0.006     -0.053      0.958

  Direct
    BWT
    OTHM              -0.242      0.143     -1.692      0.091


Effects from AFRAMF to BWT

  Total               -0.054      0.003    -21.104      0.000
  Total indirect      -0.083      0.088     -0.943      0.346

  Specific indirect 1
    BWT
    FAGE
    AFRAMF            -0.001      0.008     -0.192      0.848

  Specific indirect 2
    BWT
    CIG0
    AFRAMF             0.104      0.060      1.728      0.084

  Specific indirect 3
    BWT
    WIC
    AFRAMF            -0.439      0.263     -1.673      0.094

  Specific indirect 4
    BWT
    PRGBP
    AFRAMF            -0.017      0.013     -1.286      0.198

  Specific indirect 5
    BWT
    PRGDM
    AFRAMF             0.001      0.005      0.100      0.921

  Specific indirect 6
    BWT
    PAYER
    FAGE
    AFRAMF             0.007      0.006      1.180      0.238

  Specific indirect 7
    BWT
    PAYER
    FEDUC
    AFRAMF             0.010      0.008      1.182      0.237

  Specific indirect 8
    BWT
    MAGE
    CIG0
    AFRAMF             0.007      0.007      1.012      0.311

  Specific indirect 9
    BWT
    MEDUC
    CIG0
    AFRAMF            -0.089      0.067     -1.336      0.182

  Specific indirect 10
    BWT
    BMI
    CIG0
    AFRAMF             0.001      0.090      0.014      0.989

  Specific indirect 11
    BWT
    PRECAREM
    CIG0
    AFRAMF             0.000      0.000      0.694      0.488

  Specific indirect 12
    BWT
    PRECAREM
    WIC
    AFRAMF            -0.001      0.000     -2.880      0.004

  Specific indirect 13
    BWT
    PRGBP
    FAGE
    AFRAMF             0.001      0.001      1.260      0.208

  Specific indirect 14
    BWT
    PRGBP
    CIG0
    AFRAMF            -0.013      0.010     -1.248      0.212

  Specific indirect 15
    BWT
    PRGBP
    WIC
    AFRAMF             0.075      0.075      0.994      0.320

  Specific indirect 16
    BWT
    PRGDM
    FAGE
    AFRAMF             0.000      0.000     -0.009      0.993

  Specific indirect 17
    BWT
    PRGDM
    CIG0
    AFRAMF             0.000      0.002      0.039      0.969

  Specific indirect 18
    BWT
    PRGDM
    WIC
    AFRAMF             0.000      0.009      0.053      0.958

  Specific indirect 19
    BWT
    PAYER
    FEDUC
    FAGE
    AFRAMF             0.001      0.001      1.193      0.233

  Specific indirect 20
    BWT
    BMI
    MAGE
    CIG0
    AFRAMF             0.000      0.002     -0.014      0.989

  Specific indirect 21
    BWT
    BMI
    MEDUC
    CIG0
    AFRAMF            -0.001      0.083     -0.014      0.989

  Specific indirect 22
    BWT
    WIC
    MAGE
    CIG0
    AFRAMF            -0.006      0.004     -1.403      0.161

  Specific indirect 23
    BWT
    WIC
    MEDUC
    CIG0
    AFRAMF             0.324      0.183      1.769      0.077

  Specific indirect 24
    BWT
    PRECAREM
    PAYER
    FAGE
    AFRAMF             0.000      0.000     -2.611      0.009

  Specific indirect 25
    BWT
    PRECAREM
    PAYER
    FEDUC
    AFRAMF             0.000      0.000     -2.617      0.009

  Specific indirect 26
    BWT
    PRECAREM
    MAGE
    CIG0
    AFRAMF             0.000      0.000     -2.256      0.024

  Specific indirect 27
    BWT
    PRECAREM
    MEDUC
    CIG0
    AFRAMF             0.000      0.000     -2.585      0.010

  Specific indirect 28
    BWT
    PRECAREM
    BMI
    CIG0
    AFRAMF             0.000      0.000      1.506      0.132

  Specific indirect 29
    BWT
    PRGBP
    PAYER
    FAGE
    AFRAMF            -0.001      0.001     -1.169      0.242

  Specific indirect 30
    BWT
    PRGBP
    PAYER
    FEDUC
    AFRAMF            -0.002      0.002     -1.167      0.243

  Specific indirect 31
    BWT
    PRGBP
    MAGE
    CIG0
    AFRAMF            -0.001      0.001     -1.371      0.170

  Specific indirect 32
    BWT
    PRGBP
    MEDUC
    CIG0
    AFRAMF             0.015      0.012      1.222      0.222

  Specific indirect 33
    BWT
    PRGBP
    BMI
    CIG0
    AFRAMF             0.000      0.016     -0.021      0.983

  Specific indirect 34
    BWT
    PRGDM
    PAYER
    FAGE
    AFRAMF             0.000      0.000     -0.023      0.981

  Specific indirect 35
    BWT
    PRGDM
    PAYER
    FEDUC
    AFRAMF             0.000      0.000     -0.023      0.981

  Specific indirect 36
    BWT
    PRGDM
    MAGE
    CIG0
    AFRAMF             0.000      0.002      0.198      0.843

  Specific indirect 37
    BWT
    PRGDM
    MEDUC
    CIG0
    AFRAMF             0.000      0.002     -0.001      0.999

  Specific indirect 38
    BWT
    PRGDM
    BMI
    CIG0
    AFRAMF            -0.003      0.015     -0.190      0.849

  Specific indirect 39
    BWT
    PRECAREM
    PAYER
    FEDUC
    FAGE
    AFRAMF             0.000      0.000     -2.652      0.008

  Specific indirect 40
    BWT
    PRECAREM
    BMI
    MAGE
    CIG0
    AFRAMF             0.000      0.000     -1.496      0.135

  Specific indirect 41
    BWT
    PRECAREM
    BMI
    MEDUC
    CIG0
    AFRAMF             0.000      0.000     -1.499      0.134

  Specific indirect 42
    BWT
    PRECAREM
    WIC
    MAGE
    CIG0
    AFRAMF             0.000      0.000     -2.526      0.012

  Specific indirect 43
    BWT
    PRECAREM
    WIC
    MEDUC
    CIG0
    AFRAMF             0.000      0.000      2.848      0.004

  Specific indirect 44
    BWT
    PRGBP
    PAYER
    FEDUC
    FAGE
    AFRAMF             0.000      0.000     -1.156      0.248

  Specific indirect 45
    BWT
    PRGBP
    BMI
    MAGE
    CIG0
    AFRAMF             0.000      0.000      0.021      0.983

  Specific indirect 46
    BWT
    PRGBP
    BMI
    MEDUC
    CIG0
    AFRAMF             0.000      0.015      0.021      0.983

  Specific indirect 47
    BWT
    PRGBP
    WIC
    MAGE
    CIG0
    AFRAMF             0.001      0.001      1.157      0.247

  Specific indirect 48
    BWT
    PRGBP
    WIC
    MEDUC
    CIG0
    AFRAMF            -0.055      0.059     -0.944      0.345

  Specific indirect 49
    BWT
    PRGDM
    PAYER
    FEDUC
    FAGE
    AFRAMF             0.000      0.000     -0.023      0.981

  Specific indirect 50
    BWT
    PRGDM
    BMI
    MAGE
    CIG0
    AFRAMF             0.000      0.000      0.189      0.850

  Specific indirect 51
    BWT
    PRGDM
    BMI
    MEDUC
    CIG0
    AFRAMF             0.003      0.014      0.190      0.849

  Specific indirect 52
    BWT
    PRGDM
    WIC
    MAGE
    CIG0
    AFRAMF             0.000      0.000      0.053      0.958

  Specific indirect 53
    BWT
    PRGDM
    WIC
    MEDUC
    CIG0
    AFRAMF             0.000      0.007     -0.053      0.958

  Direct
    BWT
    AFRAMF             0.028      0.088      0.323      0.746


Effects from FHISP to BWT

  Total               -0.053      0.002    -27.856      0.000
  Total indirect      -0.060      0.074     -0.808      0.419

  Specific indirect 1
    BWT
    FAGE
    FHISP             -0.001      0.006     -0.192      0.848

  Specific indirect 2
    BWT
    CIG0
    FHISP              0.120      0.069      1.727      0.084

  Specific indirect 3
    BWT
    WIC
    FHISP             -0.470      0.277     -1.694      0.090

  Specific indirect 4
    BWT
    PRGBP
    FHISP             -0.013      0.010     -1.342      0.179

  Specific indirect 5
    BWT
    PRGDM
    FHISP              0.000      0.003      0.023      0.982

  Specific indirect 6
    BWT
    PAYER
    FAGE
    FHISP              0.005      0.004      1.180      0.238

  Specific indirect 7
    BWT
    PAYER
    FEDUC
    FHISP              0.012      0.010      1.181      0.237

  Specific indirect 8
    BWT
    MAGE
    CIG0
    FHISP              0.008      0.008      1.012      0.312

  Specific indirect 9
    BWT
    MEDUC
    CIG0
    FHISP             -0.103      0.077     -1.335      0.182

  Specific indirect 10
    BWT
    BMI
    CIG0
    FHISP              0.001      0.104      0.014      0.989

  Specific indirect 11
    BWT
    PRECAREM
    CIG0
    FHISP              0.000      0.000      0.694      0.488

  Specific indirect 12
    BWT
    PRECAREM
    WIC
    FHISP             -0.001      0.000     -2.882      0.004

  Specific indirect 13
    BWT
    PRGBP
    FAGE
    FHISP              0.001      0.001      1.260      0.208

  Specific indirect 14
    BWT
    PRGBP
    CIG0
    FHISP             -0.015      0.012     -1.249      0.212

  Specific indirect 15
    BWT
    PRGBP
    WIC
    FHISP              0.080      0.082      0.983      0.325

  Specific indirect 16
    BWT
    PRGDM
    FAGE
    FHISP              0.000      0.000     -0.009      0.993

  Specific indirect 17
    BWT
    PRGDM
    CIG0
    FHISP              0.000      0.003      0.039      0.969

  Specific indirect 18
    BWT
    PRGDM
    WIC
    FHISP              0.001      0.010      0.053      0.958

  Specific indirect 19
    BWT
    PAYER
    FEDUC
    FAGE
    FHISP              0.001      0.001      1.193      0.233

  Specific indirect 20
    BWT
    BMI
    MAGE
    CIG0
    FHISP              0.000      0.003     -0.014      0.989

  Specific indirect 21
    BWT
    BMI
    MEDUC
    CIG0
    FHISP             -0.001      0.095     -0.014      0.989

  Specific indirect 22
    BWT
    WIC
    MAGE
    CIG0
    FHISP             -0.007      0.005     -1.402      0.161

  Specific indirect 23
    BWT
    WIC
    MEDUC
    CIG0
    FHISP              0.374      0.211      1.768      0.077

  Specific indirect 24
    BWT
    PRECAREM
    PAYER
    FAGE
    FHISP              0.000      0.000     -2.612      0.009

  Specific indirect 25
    BWT
    PRECAREM
    PAYER
    FEDUC
    FHISP              0.000      0.000     -2.615      0.009

  Specific indirect 26
    BWT
    PRECAREM
    MAGE
    CIG0
    FHISP              0.000      0.000     -2.255      0.024

  Specific indirect 27
    BWT
    PRECAREM
    MEDUC
    CIG0
    FHISP              0.000      0.000     -2.584      0.010

  Specific indirect 28
    BWT
    PRECAREM
    BMI
    CIG0
    FHISP              0.000      0.000      1.507      0.132

  Specific indirect 29
    BWT
    PRGBP
    PAYER
    FAGE
    FHISP             -0.001      0.001     -1.169      0.242

  Specific indirect 30
    BWT
    PRGBP
    PAYER
    FEDUC
    FHISP             -0.002      0.002     -1.168      0.243

  Specific indirect 31
    BWT
    PRGBP
    MAGE
    CIG0
    FHISP             -0.001      0.001     -1.372      0.170

  Specific indirect 32
    BWT
    PRGBP
    MEDUC
    CIG0
    FHISP              0.017      0.014      1.223      0.221

  Specific indirect 33
    BWT
    PRGBP
    BMI
    CIG0
    FHISP              0.000      0.018     -0.021      0.983

  Specific indirect 34
    BWT
    PRGDM
    PAYER
    FAGE
    FHISP              0.000      0.000     -0.023      0.981

  Specific indirect 35
    BWT
    PRGDM
    PAYER
    FEDUC
    FHISP              0.000      0.000     -0.023      0.981

  Specific indirect 36
    BWT
    PRGDM
    MAGE
    CIG0
    FHISP              0.000      0.002      0.198      0.843

  Specific indirect 37
    BWT
    PRGDM
    MEDUC
    CIG0
    FHISP              0.000      0.003     -0.001      0.999

  Specific indirect 38
    BWT
    PRGDM
    BMI
    CIG0
    FHISP             -0.003      0.017     -0.190      0.849

  Specific indirect 39
    BWT
    PRECAREM
    PAYER
    FEDUC
    FAGE
    FHISP              0.000      0.000     -2.652      0.008

  Specific indirect 40
    BWT
    PRECAREM
    BMI
    MAGE
    CIG0
    FHISP              0.000      0.000     -1.495      0.135

  Specific indirect 41
    BWT
    PRECAREM
    BMI
    MEDUC
    CIG0
    FHISP              0.000      0.000     -1.499      0.134

  Specific indirect 42
    BWT
    PRECAREM
    WIC
    MAGE
    CIG0
    FHISP              0.000      0.000     -2.525      0.012

  Specific indirect 43
    BWT
    PRECAREM
    WIC
    MEDUC
    CIG0
    FHISP              0.000      0.000      2.850      0.004

  Specific indirect 44
    BWT
    PRGBP
    PAYER
    FEDUC
    FAGE
    FHISP              0.000      0.000     -1.156      0.248

  Specific indirect 45
    BWT
    PRGBP
    BMI
    MAGE
    CIG0
    FHISP              0.000      0.000      0.021      0.983

  Specific indirect 46
    BWT
    PRGBP
    BMI
    MEDUC
    CIG0
    FHISP              0.000      0.017      0.021      0.983

  Specific indirect 47
    BWT
    PRGBP
    WIC
    MAGE
    CIG0
    FHISP              0.001      0.001      1.157      0.247

  Specific indirect 48
    BWT
    PRGBP
    WIC
    MEDUC
    CIG0
    FHISP             -0.064      0.068     -0.945      0.345

  Specific indirect 49
    BWT
    PRGDM
    PAYER
    FEDUC
    FAGE
    FHISP              0.000      0.000     -0.023      0.981

  Specific indirect 50
    BWT
    PRGDM
    BMI
    MAGE
    CIG0
    FHISP              0.000      0.000      0.189      0.850

  Specific indirect 51
    BWT
    PRGDM
    BMI
    MEDUC
    CIG0
    FHISP              0.003      0.016      0.190      0.849

  Specific indirect 52
    BWT
    PRGDM
    WIC
    MAGE
    CIG0
    FHISP              0.000      0.000      0.053      0.958

  Specific indirect 53
    BWT
    PRGDM
    WIC
    MEDUC
    CIG0
    FHISP              0.000      0.008     -0.053      0.958

  Direct
    BWT
    FHISP              0.007      0.074      0.092      0.926


Effects from OTHF to BWT

  Total               -0.107      0.003    -38.440      0.000
  Total indirect      -0.024      0.039     -0.598      0.550

  Specific indirect 1
    BWT
    FAGE
    OTHF               0.000      0.000     -0.190      0.850

  Specific indirect 2
    BWT
    CIG0
    OTHF               0.017      0.010      1.710      0.087

  Specific indirect 3
    BWT
    WIC
    OTHF              -0.085      0.052     -1.625      0.104

  Specific indirect 4
    BWT
    PRGBP
    OTHF               0.003      0.010      0.253      0.800

  Specific indirect 5
    BWT
    PRGDM
    OTHF              -0.001      0.002     -0.343      0.732

  Specific indirect 6
    BWT
    PAYER
    FAGE
    OTHF               0.000      0.000      0.783      0.434

  Specific indirect 7
    BWT
    PAYER
    FEDUC
    OTHF              -0.003      0.002     -1.175      0.240

  Specific indirect 8
    BWT
    MAGE
    CIG0
    OTHF               0.001      0.001      1.009      0.313

  Specific indirect 9
    BWT
    MEDUC
    CIG0
    OTHF              -0.015      0.011     -1.328      0.184

  Specific indirect 10
    BWT
    BMI
    CIG0
    OTHF               0.000      0.015      0.014      0.989

  Specific indirect 11
    BWT
    PRECAREM
    CIG0
    OTHF               0.000      0.000      0.692      0.489

  Specific indirect 12
    BWT
    PRECAREM
    WIC
    OTHF               0.000      0.000     -2.814      0.005

  Specific indirect 13
    BWT
    PRGBP
    FAGE
    OTHF               0.000      0.000      0.795      0.427

  Specific indirect 14
    BWT
    PRGBP
    CIG0
    OTHF              -0.002      0.002     -1.239      0.215

  Specific indirect 15
    BWT
    PRGBP
    WIC
    OTHF               0.014      0.014      1.013      0.311

  Specific indirect 16
    BWT
    PRGDM
    FAGE
    OTHF               0.000      0.000     -0.009      0.993

  Specific indirect 17
    BWT
    PRGDM
    CIG0
    OTHF               0.000      0.000      0.039      0.969

  Specific indirect 18
    BWT
    PRGDM
    WIC
    OTHF               0.000      0.002      0.053      0.958

  Specific indirect 19
    BWT
    PAYER
    FEDUC
    FAGE
    OTHF               0.000      0.000      0.787      0.432

  Specific indirect 20
    BWT
    BMI
    MAGE
    CIG0
    OTHF               0.000      0.000     -0.014      0.989

  Specific indirect 21
    BWT
    BMI
    MEDUC
    CIG0
    OTHF               0.000      0.014     -0.014      0.989

  Specific indirect 22
    BWT
    WIC
    MAGE
    CIG0
    OTHF              -0.001      0.001     -1.393      0.164

  Specific indirect 23
    BWT
    WIC
    MEDUC
    CIG0
    OTHF               0.053      0.030      1.749      0.080

  Specific indirect 24
    BWT
    PRECAREM
    PAYER
    FAGE
    OTHF               0.000      0.000     -0.962      0.336

  Specific indirect 25
    BWT
    PRECAREM
    PAYER
    FEDUC
    OTHF               0.000      0.000      2.578      0.010

  Specific indirect 26
    BWT
    PRECAREM
    MAGE
    CIG0
    OTHF               0.000      0.000     -2.213      0.027

  Specific indirect 27
    BWT
    PRECAREM
    MEDUC
    CIG0
    OTHF               0.000      0.000     -2.518      0.012

  Specific indirect 28
    BWT
    PRECAREM
    BMI
    CIG0
    OTHF               0.000      0.000      1.497      0.134

  Specific indirect 29
    BWT
    PRGBP
    PAYER
    FAGE
    OTHF               0.000      0.000     -0.765      0.444

  Specific indirect 30
    BWT
    PRGBP
    PAYER
    FEDUC
    OTHF               0.001      0.000      1.172      0.241

  Specific indirect 31
    BWT
    PRGBP
    MAGE
    CIG0
    OTHF               0.000      0.000     -1.359      0.174

  Specific indirect 32
    BWT
    PRGBP
    MEDUC
    CIG0
    OTHF               0.002      0.002      1.213      0.225

  Specific indirect 33
    BWT
    PRGBP
    BMI
    CIG0
    OTHF               0.000      0.003     -0.021      0.983

  Specific indirect 34
    BWT
    PRGDM
    PAYER
    FAGE
    OTHF               0.000      0.000     -0.023      0.981

  Specific indirect 35
    BWT
    PRGDM
    PAYER
    FEDUC
    OTHF               0.000      0.000      0.023      0.981

  Specific indirect 36
    BWT
    PRGDM
    MAGE
    CIG0
    OTHF               0.000      0.000      0.197      0.843

  Specific indirect 37
    BWT
    PRGDM
    MEDUC
    CIG0
    OTHF               0.000      0.000     -0.001      0.999

  Specific indirect 38
    BWT
    PRGDM
    BMI
    CIG0
    OTHF               0.000      0.002     -0.190      0.849

  Specific indirect 39
    BWT
    PRECAREM
    PAYER
    FEDUC
    FAGE
    OTHF               0.000      0.000     -0.964      0.335

  Specific indirect 40
    BWT
    PRECAREM
    BMI
    MAGE
    CIG0
    OTHF               0.000      0.000     -1.487      0.137

  Specific indirect 41
    BWT
    PRECAREM
    BMI
    MEDUC
    CIG0
    OTHF               0.000      0.000     -1.489      0.136

  Specific indirect 42
    BWT
    PRECAREM
    WIC
    MAGE
    CIG0
    OTHF               0.000      0.000     -2.463      0.014

  Specific indirect 43
    BWT
    PRECAREM
    WIC
    MEDUC
    CIG0
    OTHF               0.000      0.000      2.752      0.006

  Specific indirect 44
    BWT
    PRGBP
    PAYER
    FEDUC
    FAGE
    OTHF               0.000      0.000     -0.761      0.447

  Specific indirect 45
    BWT
    PRGBP
    BMI
    MAGE
    CIG0
    OTHF               0.000      0.000      0.021      0.983

  Specific indirect 46
    BWT
    PRGBP
    BMI
    MEDUC
    CIG0
    OTHF               0.000      0.002      0.021      0.983

  Specific indirect 47
    BWT
    PRGBP
    WIC
    MAGE
    CIG0
    OTHF               0.000      0.000      1.149      0.251

  Specific indirect 48
    BWT
    PRGBP
    WIC
    MEDUC
    CIG0
    OTHF              -0.009      0.010     -0.940      0.347

  Specific indirect 49
    BWT
    PRGDM
    PAYER
    FEDUC
    FAGE
    OTHF               0.000      0.000     -0.023      0.981

  Specific indirect 50
    BWT
    PRGDM
    BMI
    MAGE
    CIG0
    OTHF               0.000      0.000      0.189      0.850

  Specific indirect 51
    BWT
    PRGDM
    BMI
    MEDUC
    CIG0
    OTHF               0.000      0.002      0.190      0.849

  Specific indirect 52
    BWT
    PRGDM
    WIC
    MAGE
    CIG0
    OTHF               0.000      0.000      0.053      0.958

  Specific indirect 53
    BWT
    PRGDM
    WIC
    MEDUC
    CIG0
    OTHF               0.000      0.001     -0.053      0.958

  Direct
    BWT
    OTHF              -0.083      0.039     -2.109      0.035


Effects from SOCDEP to BWT

  Total               -0.047      0.023     -2.081      0.037
  Total indirect      -0.532      0.371     -1.432      0.152

  Specific indirect 1
    BWT
    FAGE
    SOCDEP            -0.002      0.008     -0.192      0.848

  Specific indirect 2
    BWT
    PAYER
    SOCDEP             0.030      0.025      1.168      0.243

  Specific indirect 3
    BWT
    MAGE
    SOCDEP             0.027      0.027      1.012      0.312

  Specific indirect 4
    BWT
    MHT
    SOCDEP            -0.014      0.001    -15.027      0.000

  Specific indirect 5
    BWT
    MEDUC
    SOCDEP            -0.425      0.319     -1.332      0.183

  Specific indirect 6
    BWT
    BMI
    SOCDEP             0.006      0.419      0.014      0.989

  Specific indirect 7
    BWT
    CIG0
    SOCDEP            -0.121      0.070     -1.736      0.083

  Specific indirect 8
    BWT
    WIC
    SOCDEP            -1.291      0.748     -1.726      0.084

  Specific indirect 9
    BWT
    PRECAREM
    SOCDEP             0.001      0.000      2.459      0.014

  Specific indirect 10
    BWT
    PRGBP
    SOCDEP            -0.078      0.065     -1.208      0.227

  Specific indirect 11
    BWT
    PRGDM
    SOCDEP            -0.001      0.009     -0.081      0.936

  Specific indirect 12
    BWT
    PAYER
    FAGE
    SOCDEP             0.007      0.006      1.176      0.240

  Specific indirect 13
    BWT
    PAYER
    FEDUC
    SOCDEP             0.015      0.013      1.179      0.239

  Specific indirect 14
    BWT
    MAGE
    CIG0
    SOCDEP            -0.008      0.008     -1.015      0.310

  Specific indirect 15
    BWT
    MEDUC
    CIG0
    SOCDEP             0.105      0.078      1.340      0.180

  Specific indirect 16
    BWT
    BMI
    MAGE
    SOCDEP             0.000      0.009     -0.014      0.989

  Specific indirect 17
    BWT
    BMI
    MEDUC
    SOCDEP            -0.006      0.393     -0.014      0.989

  Specific indirect 18
    BWT
    BMI
    CIG0
    SOCDEP            -0.002      0.106     -0.014      0.989

  Specific indirect 19
    BWT
    WIC
    MAGE
    SOCDEP            -0.024      0.017     -1.402      0.161

  Specific indirect 20
    BWT
    WIC
    MEDUC
    SOCDEP             1.538      0.871      1.765      0.078

  Specific indirect 21
    BWT
    PRECAREM
    PAYER
    SOCDEP             0.000      0.000     -2.567      0.010

  Specific indirect 22
    BWT
    PRECAREM
    MAGE
    SOCDEP             0.000      0.000     -2.255      0.024

  Specific indirect 23
    BWT
    PRECAREM
    MEDUC
    SOCDEP            -0.001      0.000     -2.576      0.010

  Specific indirect 24
    BWT
    PRECAREM
    BMI
    SOCDEP             0.000      0.000      1.506      0.132

  Specific indirect 25
    BWT
    PRECAREM
    CIG0
    SOCDEP             0.000      0.000     -0.694      0.488

  Specific indirect 26
    BWT
    PRECAREM
    WIC
    SOCDEP            -0.002      0.001     -2.876      0.004

  Specific indirect 27
    BWT
    PRGBP
    FAGE
    SOCDEP             0.001      0.001      1.261      0.207

  Specific indirect 28
    BWT
    PRGBP
    PAYER
    SOCDEP            -0.006      0.005     -1.183      0.237

  Specific indirect 29
    BWT
    PRGBP
    MAGE
    SOCDEP            -0.004      0.003     -1.372      0.170

  Specific indirect 30
    BWT
    PRGBP
    MHT
    SOCDEP             0.000      0.000      0.071      0.943

  Specific indirect 31
    BWT
    PRGBP
    MEDUC
    SOCDEP             0.069      0.056      1.226      0.220

  Specific indirect 32
    BWT
    PRGBP
    BMI
    SOCDEP            -0.002      0.074     -0.021      0.983

  Specific indirect 33
    BWT
    PRGBP
    CIG0
    SOCDEP             0.015      0.012      1.245      0.213

  Specific indirect 34
    BWT
    PRGBP
    WIC
    SOCDEP             0.221      0.228      0.967      0.333

  Specific indirect 35
    BWT
    PRGDM
    FAGE
    SOCDEP             0.000      0.000     -0.009      0.993

  Specific indirect 36
    BWT
    PRGDM
    PAYER
    SOCDEP             0.000      0.001     -0.023      0.981

  Specific indirect 37
    BWT
    PRGDM
    MAGE
    SOCDEP             0.001      0.007      0.198      0.843

  Specific indirect 38
    BWT
    PRGDM
    MHT
    SOCDEP             0.000      0.000     -0.236      0.813

  Specific indirect 39
    BWT
    PRGDM
    MEDUC
    SOCDEP             0.000      0.011     -0.001      0.999

  Specific indirect 40
    BWT
    PRGDM
    BMI
    SOCDEP            -0.013      0.068     -0.190      0.849

  Specific indirect 41
    BWT
    PRGDM
    CIG0
    SOCDEP             0.000      0.003     -0.039      0.969

  Specific indirect 42
    BWT
    PRGDM
    WIC
    SOCDEP             0.001      0.027      0.053      0.958

  Specific indirect 43
    BWT
    PAYER
    FEDUC
    FAGE
    SOCDEP             0.001      0.001      1.189      0.235

  Specific indirect 44
    BWT
    BMI
    MAGE
    CIG0
    SOCDEP             0.000      0.003      0.014      0.989

  Specific indirect 45
    BWT
    BMI
    MEDUC
    CIG0
    SOCDEP             0.001      0.097      0.014      0.989

  Specific indirect 46
    BWT
    WIC
    MAGE
    CIG0
    SOCDEP             0.007      0.005      1.407      0.159

  Specific indirect 47
    BWT
    WIC
    MEDUC
    CIG0
    SOCDEP            -0.379      0.213     -1.775      0.076

  Specific indirect 48
    BWT
    PRECAREM
    PAYER
    FAGE
    SOCDEP             0.000      0.000     -2.598      0.009

  Specific indirect 49
    BWT
    PRECAREM
    PAYER
    FEDUC
    SOCDEP             0.000      0.000     -2.606      0.009

  Specific indirect 50
    BWT
    PRECAREM
    MAGE
    CIG0
    SOCDEP             0.000      0.000      2.266      0.023

  Specific indirect 51
    BWT
    PRECAREM
    MEDUC
    CIG0
    SOCDEP             0.000      0.000      2.597      0.009

  Specific indirect 52
    BWT
    PRECAREM
    BMI
    MAGE
    SOCDEP             0.000      0.000     -1.496      0.135

  Specific indirect 53
    BWT
    PRECAREM
    BMI
    MEDUC
    SOCDEP             0.000      0.000     -1.501      0.133

  Specific indirect 54
    BWT
    PRECAREM
    BMI
    CIG0
    SOCDEP             0.000      0.000     -1.507      0.132

  Specific indirect 55
    BWT
    PRECAREM
    WIC
    MAGE
    SOCDEP             0.000      0.000     -2.526      0.012

  Specific indirect 56
    BWT
    PRECAREM
    WIC
    MEDUC
    SOCDEP             0.002      0.001      2.854      0.004

  Specific indirect 57
    BWT
    PRGBP
    PAYER
    FAGE
    SOCDEP            -0.001      0.001     -1.174      0.240

  Specific indirect 58
    BWT
    PRGBP
    PAYER
    FEDUC
    SOCDEP            -0.003      0.003     -1.171      0.241

  Specific indirect 59
    BWT
    PRGBP
    MAGE
    CIG0
    SOCDEP             0.001      0.001      1.367      0.172

  Specific indirect 60
    BWT
    PRGBP
    MEDUC
    CIG0
    SOCDEP            -0.017      0.014     -1.218      0.223

  Specific indirect 61
    BWT
    PRGBP
    BMI
    MAGE
    SOCDEP             0.000      0.002      0.021      0.983

  Specific indirect 62
    BWT
    PRGBP
    BMI
    MEDUC
    SOCDEP             0.001      0.069      0.021      0.983

  Specific indirect 63
    BWT
    PRGBP
    BMI
    CIG0
    SOCDEP             0.000      0.019      0.021      0.983

  Specific indirect 64
    BWT
    PRGBP
    WIC
    MAGE
    SOCDEP             0.004      0.004      1.157      0.247

  Specific indirect 65
    BWT
    PRGBP
    WIC
    MEDUC
    SOCDEP            -0.263      0.278     -0.947      0.344

  Specific indirect 66
    BWT
    PRGDM
    PAYER
    FAGE
    SOCDEP             0.000      0.000     -0.023      0.981

  Specific indirect 67
    BWT
    PRGDM
    PAYER
    FEDUC
    SOCDEP             0.000      0.000     -0.023      0.981

  Specific indirect 68
    BWT
    PRGDM
    MAGE
    CIG0
    SOCDEP             0.000      0.002     -0.198      0.843

  Specific indirect 69
    BWT
    PRGDM
    MEDUC
    CIG0
    SOCDEP             0.000      0.003      0.001      0.999

  Specific indirect 70
    BWT
    PRGDM
    BMI
    MAGE
    SOCDEP             0.000      0.001      0.189      0.850

  Specific indirect 71
    BWT
    PRGDM
    BMI
    MEDUC
    SOCDEP             0.012      0.064      0.190      0.849

  Specific indirect 72
    BWT
    PRGDM
    BMI
    CIG0
    SOCDEP             0.003      0.017      0.190      0.849

  Specific indirect 73
    BWT
    PRGDM
    WIC
    MAGE
    SOCDEP             0.000      0.000      0.053      0.958

  Specific indirect 74
    BWT
    PRGDM
    WIC
    MEDUC
    SOCDEP            -0.002      0.032     -0.053      0.958

  Specific indirect 75
    BWT
    PRECAREM
    PAYER
    FEDUC
    FAGE
    SOCDEP             0.000      0.000     -2.639      0.008

  Specific indirect 76
    BWT
    PRECAREM
    BMI
    MAGE
    CIG0
    SOCDEP             0.000      0.000      1.498      0.134

  Specific indirect 77
    BWT
    PRECAREM
    BMI
    MEDUC
    CIG0
    SOCDEP             0.000      0.000      1.499      0.134

  Specific indirect 78
    BWT
    PRECAREM
    WIC
    MAGE
    CIG0
    SOCDEP             0.000      0.000      2.538      0.011

  Specific indirect 79
    BWT
    PRECAREM
    WIC
    MEDUC
    CIG0
    SOCDEP             0.000      0.000     -2.848      0.004

  Specific indirect 80
    BWT
    PRGBP
    PAYER
    FEDUC
    FAGE
    SOCDEP             0.000      0.000     -1.161      0.246

  Specific indirect 81
    BWT
    PRGBP
    BMI
    MAGE
    CIG0
    SOCDEP             0.000      0.000     -0.021      0.983

  Specific indirect 82
    BWT
    PRGBP
    BMI
    MEDUC
    CIG0
    SOCDEP             0.000      0.017     -0.021      0.983

  Specific indirect 83
    BWT
    PRGBP
    WIC
    MAGE
    CIG0
    SOCDEP            -0.001      0.001     -1.153      0.249

  Specific indirect 84
    BWT
    PRGBP
    WIC
    MEDUC
    CIG0
    SOCDEP             0.065      0.069      0.942      0.346

  Specific indirect 85
    BWT
    PRGDM
    PAYER
    FEDUC
    FAGE
    SOCDEP             0.000      0.000     -0.023      0.981

  Specific indirect 86
    BWT
    PRGDM
    BMI
    MAGE
    CIG0
    SOCDEP             0.000      0.000     -0.190      0.850

  Specific indirect 87
    BWT
    PRGDM
    BMI
    MEDUC
    CIG0
    SOCDEP            -0.003      0.016     -0.190      0.849

  Specific indirect 88
    BWT
    PRGDM
    WIC
    MAGE
    CIG0
    SOCDEP             0.000      0.000     -0.053      0.958

  Specific indirect 89
    BWT
    PRGDM
    WIC
    MEDUC
    CIG0
    SOCDEP             0.000      0.008      0.053      0.958

  Direct
    BWT
    SOCDEP             0.485      0.349      1.390      0.165


Effects from CIG0 to BWT

  Total               -0.331      0.259     -1.278      0.201
  Total indirect      -0.211      0.192     -1.096      0.273

  Specific indirect 1
    BWT
    MAGE
    CIG0              -0.008      0.008     -1.014      0.311

  Specific indirect 2
    BWT
    MEDUC
    CIG0               0.104      0.078      1.339      0.181

  Specific indirect 3
    BWT
    BMI
    CIG0              -0.001      0.105     -0.014      0.989

  Specific indirect 4
    BWT
    PRECAREM
    CIG0               0.000      0.000     -0.694      0.488

  Specific indirect 5
    BWT
    PRGBP
    CIG0               0.015      0.012      1.246      0.213

  Specific indirect 6
    BWT
    PRGDM
    CIG0               0.000      0.003     -0.039      0.969

  Specific indirect 7
    BWT
    BMI
    MAGE
    CIG0               0.000      0.003      0.014      0.989

  Specific indirect 8
    BWT
    BMI
    MEDUC
    CIG0               0.001      0.096      0.014      0.989

  Specific indirect 9
    BWT
    WIC
    MAGE
    CIG0               0.007      0.005      1.406      0.160

  Specific indirect 10
    BWT
    WIC
    MEDUC
    CIG0              -0.376      0.212     -1.773      0.076

  Specific indirect 11
    BWT
    PRECAREM
    MAGE
    CIG0               0.000      0.000      2.263      0.024

  Specific indirect 12
    BWT
    PRECAREM
    MEDUC
    CIG0               0.000      0.000      2.593      0.010

  Specific indirect 13
    BWT
    PRECAREM
    BMI
    CIG0               0.000      0.000     -1.507      0.132

  Specific indirect 14
    BWT
    PRGBP
    MAGE
    CIG0               0.001      0.001      1.369      0.171

  Specific indirect 15
    BWT
    PRGBP
    MEDUC
    CIG0              -0.017      0.014     -1.220      0.223

  Specific indirect 16
    BWT
    PRGBP
    BMI
    CIG0               0.000      0.018      0.021      0.983

  Specific indirect 17
    BWT
    PRGDM
    MAGE
    CIG0               0.000      0.002     -0.198      0.843

  Specific indirect 18
    BWT
    PRGDM
    MEDUC
    CIG0               0.000      0.003      0.001      0.999

  Specific indirect 19
    BWT
    PRGDM
    BMI
    CIG0               0.003      0.017      0.190      0.849

  Specific indirect 20
    BWT
    PRECAREM
    BMI
    MAGE
    CIG0               0.000      0.000      1.498      0.134

  Specific indirect 21
    BWT
    PRECAREM
    BMI
    MEDUC
    CIG0               0.000      0.000      1.499      0.134

  Specific indirect 22
    BWT
    PRECAREM
    WIC
    MAGE
    CIG0               0.000      0.000      2.534      0.011

  Specific indirect 23
    BWT
    PRECAREM
    WIC
    MEDUC
    CIG0               0.000      0.000     -2.847      0.004

  Specific indirect 24
    BWT
    PRGBP
    BMI
    MAGE
    CIG0               0.000      0.000     -0.021      0.983

  Specific indirect 25
    BWT
    PRGBP
    BMI
    MEDUC
    CIG0               0.000      0.017     -0.021      0.983

  Specific indirect 26
    BWT
    PRGBP
    WIC
    MAGE
    CIG0              -0.001      0.001     -1.154      0.248

  Specific indirect 27
    BWT
    PRGBP
    WIC
    MEDUC
    CIG0               0.064      0.068      0.943      0.346

  Specific indirect 28
    BWT
    PRGDM
    BMI
    MAGE
    CIG0               0.000      0.000     -0.190      0.850

  Specific indirect 29
    BWT
    PRGDM
    BMI
    MEDUC
    CIG0              -0.003      0.016     -0.190      0.849

  Specific indirect 30
    BWT
    PRGDM
    WIC
    MAGE
    CIG0               0.000      0.000     -0.053      0.958

  Specific indirect 31
    BWT
    PRGDM
    WIC
    MEDUC
    CIG0               0.000      0.008      0.053      0.958

  Direct
    BWT
    CIG0              -0.120      0.069     -1.734      0.083


Effects from MAGE to BWT

  Total               -0.005      0.019     -0.279      0.780
  Total indirect       0.026      0.013      1.921      0.055

  Specific indirect 1
    BWT
    BMI
    MAGE               0.000      0.010      0.014      0.989

  Specific indirect 2
    BWT
    WIC
    MAGE               0.027      0.019      1.401      0.161

  Specific indirect 3
    BWT
    PRECAREM
    MAGE               0.000      0.000      2.254      0.024

  Specific indirect 4
    BWT
    PRGBP
    MAGE               0.005      0.004      1.373      0.170

  Specific indirect 5
    BWT
    PRGDM
    MAGE              -0.002      0.008     -0.198      0.843

  Specific indirect 6
    BWT
    PRECAREM
    BMI
    MAGE               0.000      0.000      1.496      0.135

  Specific indirect 7
    BWT
    PRECAREM
    WIC
    MAGE               0.000      0.000      2.524      0.012

  Specific indirect 8
    BWT
    PRGBP
    BMI
    MAGE               0.000      0.002     -0.021      0.983

  Specific indirect 9
    BWT
    PRGBP
    WIC
    MAGE              -0.005      0.004     -1.158      0.247

  Specific indirect 10
    BWT
    PRGDM
    BMI
    MAGE               0.000      0.002     -0.189      0.850

  Specific indirect 11
    BWT
    PRGDM
    WIC
    MAGE               0.000      0.001     -0.053      0.958

  Direct
    BWT
    MAGE              -0.031      0.031     -1.012      0.312


Effects from FAGE to BWT

  Total               -0.010      0.001     -8.789      0.000
  Total indirect      -0.013      0.014     -0.936      0.350

  Specific indirect 1
    BWT
    PAYER
    FAGE              -0.013      0.011     -1.179      0.238

  Specific indirect 2
    BWT
    PRGBP
    FAGE              -0.002      0.001     -1.261      0.207

  Specific indirect 3
    BWT
    PRGDM
    FAGE               0.000      0.001      0.009      0.993

  Specific indirect 4
    BWT
    PAYER
    FEDUC
    FAGE              -0.002      0.001     -1.191      0.234

  Specific indirect 5
    BWT
    PRECAREM
    PAYER
    FAGE               0.000      0.000      2.607      0.009

  Specific indirect 6
    BWT
    PRGBP
    PAYER
    FAGE               0.003      0.002      1.171      0.242

  Specific indirect 7
    BWT
    PRGDM
    PAYER
    FAGE               0.000      0.000      0.023      0.981

  Specific indirect 8
    BWT
    PRECAREM
    PAYER
    FEDUC
    FAGE               0.000      0.000      2.647      0.008

  Specific indirect 9
    BWT
    PRGBP
    PAYER
    FEDUC
    FAGE               0.000      0.000      1.158      0.247

  Specific indirect 10
    BWT
    PRGDM
    PAYER
    FEDUC
    FAGE               0.000      0.000      0.023      0.981

  Direct
    BWT
    FAGE               0.003      0.015      0.192      0.848


Effects from MEDUC to BWT

  Total               -0.126      0.157     -0.803      0.422
  Total indirect      -0.184      0.204     -0.900      0.368

  Specific indirect 1
    BWT
    BMI
    MEDUC              0.001      0.053      0.014      0.989

  Specific indirect 2
    BWT
    WIC
    MEDUC             -0.209      0.131     -1.593      0.111

  Specific indirect 3
    BWT
    PRECAREM
    MEDUC              0.000      0.000      2.200      0.028

  Specific indirect 4
    BWT
    PRGBP
    MEDUC             -0.009      0.007     -1.355      0.176

  Specific indirect 5
    BWT
    PRGDM
    MEDUC              0.000      0.002      0.001      0.999

  Specific indirect 6
    BWT
    PRECAREM
    BMI
    MEDUC              0.000      0.000      1.525      0.127

  Specific indirect 7
    BWT
    PRECAREM
    WIC
    MEDUC              0.000      0.000     -2.830      0.005

  Specific indirect 8
    BWT
    PRGBP
    BMI
    MEDUC              0.000      0.009     -0.021      0.983

  Specific indirect 9
    BWT
    PRGBP
    WIC
    MEDUC              0.036      0.034      1.038      0.299

  Specific indirect 10
    BWT
    PRGDM
    BMI
    MEDUC             -0.002      0.009     -0.190      0.850

  Specific indirect 11
    BWT
    PRGDM
    WIC
    MEDUC              0.000      0.004      0.053      0.958

  Direct
    BWT
    MEDUC              0.058      0.048      1.197      0.231


Effects from FEDUC to BWT

  Total               -0.012      0.015     -0.791      0.429
  Total indirect      -0.012      0.015     -0.791      0.429

  Specific indirect 1
    BWT
    PAYER
    FEDUC             -0.015      0.012     -1.180      0.238

  Specific indirect 2
    BWT
    PRECAREM
    PAYER
    FEDUC              0.000      0.000      2.611      0.009

  Specific indirect 3
    BWT
    PRGBP
    PAYER
    FEDUC              0.003      0.002      1.170      0.242

  Specific indirect 4
    BWT
    PRGDM
    PAYER
    FEDUC              0.000      0.000      0.023      0.981


Effects from MHT to BWT

  Total                0.121      0.006     20.180      0.000
  Total indirect       0.001      0.004      0.195      0.845

  Specific indirect 1
    BWT
    PRGBP
    MHT                0.000      0.001     -0.071      0.943

  Specific indirect 2
    BWT
    PRGDM
    MHT                0.001      0.004      0.236      0.813

  Direct
    BWT
    MHT                0.120      0.008     14.903      0.000


Effects from BMI to BWT

  Total               -0.001      0.050     -0.023      0.982
  Total indirect      -0.002      0.013     -0.149      0.881

  Specific indirect 1
    BWT
    PRECAREM
    BMI                0.000      0.000      1.492      0.136

  Specific indirect 2
    BWT
    PRGBP
    BMI                0.000      0.010     -0.021      0.983

  Specific indirect 3
    BWT
    PRGDM
    BMI               -0.002      0.009     -0.189      0.850

  Direct
    BWT
    BMI                0.001      0.056      0.014      0.989


Effects from PAYER to BWT

  Total               -0.053      0.067     -0.789      0.430
  Total indirect       0.013      0.011      1.192      0.233

  Specific indirect 1
    BWT
    PRECAREM
    PAYER              0.000      0.000      2.593      0.010

  Specific indirect 2
    BWT
    PRGBP
    PAYER              0.013      0.011      1.175      0.240

  Specific indirect 3
    BWT
    PRGDM
    PAYER              0.000      0.002      0.023      0.981

  Direct
    BWT
    PAYER             -0.066      0.056     -1.175      0.240


Effects from WIC to BWT

  Total               -0.297      0.260     -1.143      0.253
  Total indirect       0.061      0.065      0.938      0.348

  Specific indirect 1
    BWT
    PRECAREM
    WIC                0.000      0.000     -2.851      0.004

  Specific indirect 2
    BWT
    PRGBP
    WIC                0.061      0.065      0.945      0.345

  Specific indirect 3
    BWT
    PRGDM
    WIC                0.000      0.007      0.053      0.958

  Direct
    BWT
    WIC               -0.359      0.203     -1.768      0.077


Effects from PRECAREM to BWT

  Total               -0.004      0.001     -2.611      0.009
  Total indirect       0.000      0.000      0.640      0.522

  Direct
    BWT
    PRECAREM          -0.004      0.001     -2.611      0.009


Effects from AFRAMM to OBGEST

  Total               -0.094      0.008    -11.840      0.000
  Total indirect       0.109      0.119      0.922      0.357

  Specific indirect 1
    OBGEST
    MAGE
    AFRAMM             0.010      0.007      1.415      0.157

  Specific indirect 2
    OBGEST
    MHT
    AFRAMM            -0.004      0.001     -4.122      0.000

  Specific indirect 3
    OBGEST
    MEDUC
    AFRAMM            -0.037      0.040     -0.927      0.354

  Specific indirect 4
    OBGEST
    BMI
    AFRAMM            -0.088      0.048     -1.832      0.067

  Specific indirect 5
    OBGEST
    CIG0
    AFRAMM            -0.112      0.135     -0.826      0.409

  Specific indirect 6
    OBGEST
    WIC
    AFRAMM             0.497      0.507      0.981      0.327

  Specific indirect 7
    OBGEST
    PRGBP
    AFRAMM            -0.141      0.146     -0.964      0.335

  Specific indirect 8
    OBGEST
    PRGDM
    AFRAMM             0.001      0.032      0.039      0.969

  Specific indirect 9
    OBGEST
    MAGE
    CIG0
    AFRAMM            -0.022      0.015     -1.413      0.158

  Specific indirect 10
    OBGEST
    MEDUC
    CIG0
    AFRAMM             0.141      0.154      0.913      0.361

  Specific indirect 11
    OBGEST
    BMI
    MAGE
    AFRAMM             0.003      0.002      1.608      0.108

  Specific indirect 12
    OBGEST
    BMI
    MEDUC
    AFRAMM             0.071      0.039      1.829      0.067

  Specific indirect 13
    OBGEST
    BMI
    CIG0
    AFRAMM             0.295      0.157      1.872      0.061

  Specific indirect 14
    OBGEST
    WIC
    MAGE
    AFRAMM            -0.004      0.005     -0.924      0.355

  Specific indirect 15
    OBGEST
    WIC
    MEDUC
    AFRAMM             0.130      0.129      1.007      0.314

  Specific indirect 16
    OBGEST
    PRECAREM
    MAGE
    AFRAMM             0.000      0.000     -4.336      0.000

  Specific indirect 17
    OBGEST
    PRECAREM
    MEDUC
    AFRAMM            -0.001      0.000     -5.149      0.000

  Specific indirect 18
    OBGEST
    PRECAREM
    BMI
    AFRAMM             0.000      0.000      1.470      0.142

  Specific indirect 19
    OBGEST
    PRECAREM
    CIG0
    AFRAMM             0.000      0.000     -0.747      0.455

  Specific indirect 20
    OBGEST
    PRECAREM
    WIC
    AFRAMM             0.005      0.001      5.629      0.000

  Specific indirect 21
    OBGEST
    PRGBP
    MAGE
    AFRAMM             0.005      0.007      0.675      0.500

  Specific indirect 22
    OBGEST
    PRGBP
    MHT
    AFRAMM             0.000      0.001      0.081      0.935

  Specific indirect 23
    OBGEST
    PRGBP
    MEDUC
    AFRAMM            -0.037      0.044     -0.836      0.403

  Specific indirect 24
    OBGEST
    PRGBP
    BMI
    AFRAMM             0.001      0.044      0.022      0.982

  Specific indirect 25
    OBGEST
    PRGBP
    CIG0
    AFRAMM            -0.123      0.154     -0.799      0.424

  Specific indirect 26
    OBGEST
    PRGBP
    WIC
    AFRAMM             0.537      0.559      0.961      0.337

  Specific indirect 27
    OBGEST
    PRGDM
    MAGE
    AFRAMM            -0.003      0.001     -3.593      0.000

  Specific indirect 28
    OBGEST
    PRGDM
    MHT
    AFRAMM            -0.001      0.001     -1.661      0.097

  Specific indirect 29
    OBGEST
    PRGDM
    MEDUC
    AFRAMM             0.000      0.011      0.001      0.999

  Specific indirect 30
    OBGEST
    PRGDM
    BMI
    AFRAMM             0.014      0.008      1.729      0.084

  Specific indirect 31
    OBGEST
    PRGDM
    CIG0
    AFRAMM             0.002      0.035      0.048      0.962

  Specific indirect 32
    OBGEST
    PRGDM
    WIC
    AFRAMM             0.006      0.147      0.042      0.966

  Specific indirect 33
    OBGEST
    BMI
    MAGE
    CIG0
    AFRAMM            -0.008      0.005     -1.601      0.109

  Specific indirect 34
    OBGEST
    BMI
    MEDUC
    CIG0
    AFRAMM            -0.270      0.143     -1.887      0.059

  Specific indirect 35
    OBGEST
    WIC
    MAGE
    CIG0
    AFRAMM             0.009      0.010      0.921      0.357

  Specific indirect 36
    OBGEST
    WIC
    MEDUC
    CIG0
    AFRAMM            -0.494      0.491     -1.006      0.314

  Specific indirect 37
    OBGEST
    PRECAREM
    MAGE
    CIG0
    AFRAMM             0.000      0.000      4.616      0.000

  Specific indirect 38
    OBGEST
    PRECAREM
    MEDUC
    CIG0
    AFRAMM             0.003      0.000     10.536      0.000

  Specific indirect 39
    OBGEST
    PRECAREM
    BMI
    MAGE
    AFRAMM             0.000      0.000     -1.639      0.101

  Specific indirect 40
    OBGEST
    PRECAREM
    BMI
    MEDUC
    AFRAMM             0.000      0.000     -1.401      0.161

  Specific indirect 41
    OBGEST
    PRECAREM
    BMI
    CIG0
    AFRAMM             0.000      0.000     -1.523      0.128

  Specific indirect 42
    OBGEST
    PRECAREM
    WIC
    MAGE
    AFRAMM             0.000      0.000     -6.713      0.000

  Specific indirect 43
    OBGEST
    PRECAREM
    WIC
    MEDUC
    AFRAMM             0.001      0.000      2.809      0.005

  Specific indirect 44
    OBGEST
    PRGBP
    MAGE
    CIG0
    AFRAMM            -0.011      0.016     -0.670      0.503

  Specific indirect 45
    OBGEST
    PRGBP
    MEDUC
    CIG0
    AFRAMM             0.140      0.173      0.809      0.419

  Specific indirect 46
    OBGEST
    PRGBP
    BMI
    MAGE
    AFRAMM             0.000      0.002     -0.022      0.982

  Specific indirect 47
    OBGEST
    PRGBP
    BMI
    MEDUC
    AFRAMM            -0.001      0.036     -0.022      0.982

  Specific indirect 48
    OBGEST
    PRGBP
    BMI
    CIG0
    AFRAMM            -0.003      0.148     -0.022      0.982

  Specific indirect 49
    OBGEST
    PRGBP
    WIC
    MAGE
    AFRAMM            -0.005      0.005     -0.869      0.385

  Specific indirect 50
    OBGEST
    PRGBP
    WIC
    MEDUC
    AFRAMM             0.140      0.133      1.050      0.294

  Specific indirect 51
    OBGEST
    PRGDM
    MAGE
    CIG0
    AFRAMM             0.006      0.002      3.865      0.000

  Specific indirect 52
    OBGEST
    PRGDM
    MEDUC
    CIG0
    AFRAMM             0.000      0.041     -0.001      0.999

  Specific indirect 53
    OBGEST
    PRGDM
    BMI
    MAGE
    AFRAMM            -0.001      0.000     -2.086      0.037

  Specific indirect 54
    OBGEST
    PRGDM
    BMI
    MEDUC
    AFRAMM            -0.012      0.007     -1.616      0.106

  Specific indirect 55
    OBGEST
    PRGDM
    BMI
    CIG0
    AFRAMM            -0.048      0.026     -1.829      0.067

  Specific indirect 56
    OBGEST
    PRGDM
    WIC
    MAGE
    AFRAMM             0.000      0.001     -0.042      0.966

  Specific indirect 57
    OBGEST
    PRGDM
    WIC
    MEDUC
    AFRAMM             0.002      0.038      0.042      0.966

  Specific indirect 58
    OBGEST
    PRECAREM
    BMI
    MAGE
    CIG0
    AFRAMM             0.000      0.000      1.662      0.097

  Specific indirect 59
    OBGEST
    PRECAREM
    BMI
    MEDUC
    CIG0
    AFRAMM             0.000      0.000      1.504      0.133

  Specific indirect 60
    OBGEST
    PRECAREM
    WIC
    MAGE
    CIG0
    AFRAMM             0.000      0.000      8.557      0.000

  Specific indirect 61
    OBGEST
    PRECAREM
    WIC
    MEDUC
    CIG0
    AFRAMM            -0.005      0.001     -3.970      0.000

  Specific indirect 62
    OBGEST
    PRGBP
    BMI
    MAGE
    CIG0
    AFRAMM             0.000      0.004      0.022      0.982

  Specific indirect 63
    OBGEST
    PRGBP
    BMI
    MEDUC
    CIG0
    AFRAMM             0.003      0.136      0.022      0.982

  Specific indirect 64
    OBGEST
    PRGBP
    WIC
    MAGE
    CIG0
    AFRAMM             0.010      0.012      0.862      0.389

  Specific indirect 65
    OBGEST
    PRGBP
    WIC
    MEDUC
    CIG0
    AFRAMM            -0.534      0.524     -1.019      0.308

  Specific indirect 66
    OBGEST
    PRGDM
    BMI
    MAGE
    CIG0
    AFRAMM             0.001      0.001      2.135      0.033

  Specific indirect 67
    OBGEST
    PRGDM
    BMI
    MEDUC
    CIG0
    AFRAMM             0.044      0.025      1.794      0.073

  Specific indirect 68
    OBGEST
    PRGDM
    WIC
    MAGE
    CIG0
    AFRAMM             0.000      0.003      0.042      0.966

  Specific indirect 69
    OBGEST
    PRGDM
    WIC
    MEDUC
    CIG0
    AFRAMM            -0.006      0.146     -0.042      0.966

  Direct
    OBGEST
    AFRAMM            -0.204      0.119     -1.711      0.087


Effects from MHISP to OBGEST

  Total               -0.026      0.005     -5.012      0.000
  Total indirect       0.295      0.286      1.030      0.303

  Specific indirect 1
    OBGEST
    MAGE
    MHISP             -0.007      0.005     -1.376      0.169

  Specific indirect 2
    OBGEST
    MHT
    MHISP             -0.029      0.007     -4.393      0.000

  Specific indirect 3
    OBGEST
    MEDUC
    MHISP              0.107      0.120      0.899      0.369

  Specific indirect 4
    OBGEST
    BMI
    MHISP              0.210      0.113      1.855      0.064

  Specific indirect 5
    OBGEST
    CIG0
    MHISP             -0.094      0.114     -0.826      0.409

  Specific indirect 6
    OBGEST
    WIC
    MHISP              0.920      0.926      0.993      0.321

  Specific indirect 7
    OBGEST
    PRGBP
    MHISP             -0.196      0.298     -0.658      0.511

  Specific indirect 8
    OBGEST
    PRGDM
    MHISP             -0.007      0.075     -0.098      0.922

  Specific indirect 9
    OBGEST
    MAGE
    CIG0
    MHISP             -0.018      0.013     -1.412      0.158

  Specific indirect 10
    OBGEST
    MEDUC
    CIG0
    MHISP              0.118      0.129      0.912      0.362

  Specific indirect 11
    OBGEST
    BMI
    MAGE
    MHISP             -0.003      0.002     -1.543      0.123

  Specific indirect 12
    OBGEST
    BMI
    MEDUC
    MHISP             -0.206      0.111     -1.860      0.063

  Specific indirect 13
    OBGEST
    BMI
    CIG0
    MHISP              0.247      0.132      1.872      0.061

  Specific indirect 14
    OBGEST
    WIC
    MAGE
    MHISP              0.003      0.003      0.907      0.365

  Specific indirect 15
    OBGEST
    WIC
    MEDUC
    MHISP             -0.377      0.378     -0.997      0.319

  Specific indirect 16
    OBGEST
    PRECAREM
    MAGE
    MHISP              0.000      0.000      4.095      0.000

  Specific indirect 17
    OBGEST
    PRECAREM
    MEDUC
    MHISP              0.002      0.000      9.320      0.000

  Specific indirect 18
    OBGEST
    PRECAREM
    BMI
    MHISP              0.000      0.000     -1.536      0.125

  Specific indirect 19
    OBGEST
    PRECAREM
    CIG0
    MHISP              0.000      0.000     -0.747      0.455

  Specific indirect 20
    OBGEST
    PRECAREM
    WIC
    MHISP              0.009      0.002      4.873      0.000

  Specific indirect 21
    OBGEST
    PRGBP
    MAGE
    MHISP             -0.004      0.005     -0.659      0.510

  Specific indirect 22
    OBGEST
    PRGBP
    MHT
    MHISP              0.000      0.004      0.081      0.935

  Specific indirect 23
    OBGEST
    PRGBP
    MEDUC
    MHISP              0.107      0.135      0.791      0.429

  Specific indirect 24
    OBGEST
    PRGBP
    BMI
    MHISP             -0.002      0.105     -0.022      0.982

  Specific indirect 25
    OBGEST
    PRGBP
    CIG0
    MHISP             -0.103      0.129     -0.799      0.424

  Specific indirect 26
    OBGEST
    PRGBP
    WIC
    MHISP              0.993      1.008      0.985      0.325

  Specific indirect 27
    OBGEST
    PRGDM
    MAGE
    MHISP              0.002      0.001      3.722      0.000

  Specific indirect 28
    OBGEST
    PRGDM
    MHT
    MHISP             -0.006      0.004     -1.676      0.094

  Specific indirect 29
    OBGEST
    PRGDM
    MEDUC
    MHISP              0.000      0.031     -0.001      0.999

  Specific indirect 30
    OBGEST
    PRGDM
    BMI
    MHISP             -0.034      0.018     -1.863      0.062

  Specific indirect 31
    OBGEST
    PRGDM
    CIG0
    MHISP              0.001      0.029      0.048      0.962

  Specific indirect 32
    OBGEST
    PRGDM
    WIC
    MHISP              0.012      0.272      0.042      0.966

  Specific indirect 33
    OBGEST
    BMI
    MAGE
    CIG0
    MHISP             -0.006      0.004     -1.600      0.110

  Specific indirect 34
    OBGEST
    BMI
    MEDUC
    CIG0
    MHISP             -0.227      0.120     -1.887      0.059

  Specific indirect 35
    OBGEST
    WIC
    MAGE
    CIG0
    MHISP              0.008      0.009      0.921      0.357

  Specific indirect 36
    OBGEST
    WIC
    MEDUC
    CIG0
    MHISP             -0.414      0.412     -1.006      0.314

  Specific indirect 37
    OBGEST
    PRECAREM
    MAGE
    CIG0
    MHISP              0.000      0.000      4.619      0.000

  Specific indirect 38
    OBGEST
    PRECAREM
    MEDUC
    CIG0
    MHISP              0.002      0.000     10.602      0.000

  Specific indirect 39
    OBGEST
    PRECAREM
    BMI
    MAGE
    MHISP              0.000      0.000      1.646      0.100

  Specific indirect 40
    OBGEST
    PRECAREM
    BMI
    MEDUC
    MHISP              0.000      0.000      1.534      0.125

  Specific indirect 41
    OBGEST
    PRECAREM
    BMI
    CIG0
    MHISP              0.000      0.000     -1.524      0.128

  Specific indirect 42
    OBGEST
    PRECAREM
    WIC
    MAGE
    MHISP              0.000      0.000      6.682      0.000

  Specific indirect 43
    OBGEST
    PRECAREM
    WIC
    MEDUC
    MHISP             -0.004      0.001     -4.563      0.000

  Specific indirect 44
    OBGEST
    PRGBP
    MAGE
    CIG0
    MHISP             -0.009      0.014     -0.670      0.503

  Specific indirect 45
    OBGEST
    PRGBP
    MEDUC
    CIG0
    MHISP              0.118      0.145      0.809      0.419

  Specific indirect 46
    OBGEST
    PRGBP
    BMI
    MAGE
    MHISP              0.000      0.001      0.022      0.982

  Specific indirect 47
    OBGEST
    PRGBP
    BMI
    MEDUC
    MHISP              0.002      0.104      0.022      0.982

  Specific indirect 48
    OBGEST
    PRGBP
    BMI
    CIG0
    MHISP             -0.003      0.124     -0.022      0.982

  Specific indirect 49
    OBGEST
    PRGBP
    WIC
    MAGE
    MHISP              0.003      0.004      0.842      0.400

  Specific indirect 50
    OBGEST
    PRGBP
    WIC
    MEDUC
    MHISP             -0.408      0.410     -0.995      0.320

  Specific indirect 51
    OBGEST
    PRGDM
    MAGE
    CIG0
    MHISP              0.005      0.001      3.871      0.000

  Specific indirect 52
    OBGEST
    PRGDM
    MEDUC
    CIG0
    MHISP              0.000      0.034     -0.001      0.999

  Specific indirect 53
    OBGEST
    PRGDM
    BMI
    MAGE
    MHISP              0.000      0.000      2.109      0.035

  Specific indirect 54
    OBGEST
    PRGDM
    BMI
    MEDUC
    MHISP              0.034      0.018      1.856      0.064

  Specific indirect 55
    OBGEST
    PRGDM
    BMI
    CIG0
    MHISP             -0.041      0.022     -1.831      0.067

  Specific indirect 56
    OBGEST
    PRGDM
    WIC
    MAGE
    MHISP              0.000      0.001      0.042      0.966

  Specific indirect 57
    OBGEST
    PRGDM
    WIC
    MEDUC
    MHISP             -0.005      0.111     -0.042      0.966

  Specific indirect 58
    OBGEST
    PRECAREM
    BMI
    MAGE
    CIG0
    MHISP              0.000      0.000      1.662      0.096

  Specific indirect 59
    OBGEST
    PRECAREM
    BMI
    MEDUC
    CIG0
    MHISP              0.000      0.000      1.505      0.132

  Specific indirect 60
    OBGEST
    PRECAREM
    WIC
    MAGE
    CIG0
    MHISP              0.000      0.000      8.600      0.000

  Specific indirect 61
    OBGEST
    PRECAREM
    WIC
    MEDUC
    CIG0
    MHISP             -0.004      0.001     -3.984      0.000

  Specific indirect 62
    OBGEST
    PRGBP
    BMI
    MAGE
    CIG0
    MHISP              0.000      0.003      0.022      0.982

  Specific indirect 63
    OBGEST
    PRGBP
    BMI
    MEDUC
    CIG0
    MHISP              0.003      0.114      0.022      0.982

  Specific indirect 64
    OBGEST
    PRGBP
    WIC
    MAGE
    CIG0
    MHISP              0.009      0.010      0.862      0.389

  Specific indirect 65
    OBGEST
    PRGBP
    WIC
    MEDUC
    CIG0
    MHISP             -0.448      0.439     -1.019      0.308

  Specific indirect 66
    OBGEST
    PRGDM
    BMI
    MAGE
    CIG0
    MHISP              0.001      0.000      2.136      0.033

  Specific indirect 67
    OBGEST
    PRGDM
    BMI
    MEDUC
    CIG0
    MHISP              0.037      0.021      1.796      0.073

  Specific indirect 68
    OBGEST
    PRGDM
    WIC
    MAGE
    CIG0
    MHISP              0.000      0.002      0.042      0.966

  Specific indirect 69
    OBGEST
    PRGDM
    WIC
    MEDUC
    CIG0
    MHISP             -0.005      0.122     -0.042      0.966

  Direct
    OBGEST
    MHISP             -0.321      0.286     -1.121      0.262


Effects from OTHM to OBGEST

  Total               -0.143      0.007    -19.033      0.000
  Total indirect      -0.372      0.375     -0.993      0.321

  Specific indirect 1
    OBGEST
    MAGE
    OTHM               0.068      0.048      1.408      0.159

  Specific indirect 2
    OBGEST
    MHT
    OTHM              -0.035      0.008     -4.393      0.000

  Specific indirect 3
    OBGEST
    MEDUC
    OTHM              -0.322      0.354     -0.909      0.363

  Specific indirect 4
    OBGEST
    BMI
    OTHM              -0.725      0.391     -1.853      0.064

  Specific indirect 5
    OBGEST
    CIG0
    OTHM              -0.109      0.132     -0.825      0.409

  Specific indirect 6
    OBGEST
    WIC
    OTHM              -0.674      0.673     -1.001      0.317

  Specific indirect 7
    OBGEST
    PRGBP
    OTHM               0.422      0.459      0.919      0.358

  Specific indirect 8
    OBGEST
    PRGDM
    OTHM              -0.060      0.079     -0.761      0.447

  Specific indirect 9
    OBGEST
    MAGE
    CIG0
    OTHM              -0.021      0.015     -1.410      0.159

  Specific indirect 10
    OBGEST
    MEDUC
    CIG0
    OTHM               0.137      0.151      0.911      0.362

  Specific indirect 11
    OBGEST
    BMI
    MAGE
    OTHM               0.024      0.015      1.594      0.111

  Specific indirect 12
    OBGEST
    BMI
    MEDUC
    OTHM               0.619      0.329      1.883      0.060

  Specific indirect 13
    OBGEST
    BMI
    CIG0
    OTHM               0.288      0.154      1.869      0.062

  Specific indirect 14
    OBGEST
    WIC
    MAGE
    OTHM              -0.029      0.032     -0.919      0.358

  Specific indirect 15
    OBGEST
    WIC
    MEDUC
    OTHM               1.132      1.127      1.005      0.315

  Specific indirect 16
    OBGEST
    PRECAREM
    MAGE
    OTHM               0.000      0.000     -4.599      0.000

  Specific indirect 17
    OBGEST
    PRECAREM
    MEDUC
    OTHM              -0.006      0.001    -10.645      0.000

  Specific indirect 18
    OBGEST
    PRECAREM
    BMI
    OTHM               0.001      0.000      1.544      0.123

  Specific indirect 19
    OBGEST
    PRECAREM
    CIG0
    OTHM               0.000      0.000     -0.746      0.455

  Specific indirect 20
    OBGEST
    PRECAREM
    WIC
    OTHM              -0.006      0.002     -4.315      0.000

  Specific indirect 21
    OBGEST
    PRGBP
    MAGE
    OTHM               0.034      0.050      0.668      0.504

  Specific indirect 22
    OBGEST
    PRGBP
    MHT
    OTHM               0.000      0.005      0.081      0.935

  Specific indirect 23
    OBGEST
    PRGBP
    MEDUC
    OTHM              -0.321      0.399     -0.805      0.421

  Specific indirect 24
    OBGEST
    PRGBP
    BMI
    OTHM               0.008      0.364      0.022      0.982

  Specific indirect 25
    OBGEST
    PRGBP
    CIG0
    OTHM              -0.120      0.151     -0.798      0.425

  Specific indirect 26
    OBGEST
    PRGBP
    WIC
    OTHM              -0.728      0.724     -1.005      0.315

  Specific indirect 27
    OBGEST
    PRGDM
    MAGE
    OTHM              -0.020      0.005     -3.894      0.000

  Specific indirect 28
    OBGEST
    PRGDM
    MHT
    OTHM              -0.007      0.004     -1.676      0.094

  Specific indirect 29
    OBGEST
    PRGDM
    MEDUC
    OTHM               0.000      0.093      0.001      0.999

  Specific indirect 30
    OBGEST
    PRGDM
    BMI
    OTHM               0.119      0.064      1.872      0.061

  Specific indirect 31
    OBGEST
    PRGDM
    CIG0
    OTHM               0.002      0.034      0.048      0.962

  Specific indirect 32
    OBGEST
    PRGDM
    WIC
    OTHM              -0.008      0.199     -0.042      0.966

  Specific indirect 33
    OBGEST
    BMI
    MAGE
    CIG0
    OTHM              -0.007      0.005     -1.596      0.110

  Specific indirect 34
    OBGEST
    BMI
    MEDUC
    CIG0
    OTHM              -0.264      0.140     -1.884      0.060

  Specific indirect 35
    OBGEST
    WIC
    MAGE
    CIG0
    OTHM               0.009      0.010      0.920      0.358

  Specific indirect 36
    OBGEST
    WIC
    MEDUC
    CIG0
    OTHM              -0.482      0.480     -1.006      0.315

  Specific indirect 37
    OBGEST
    PRECAREM
    MAGE
    CIG0
    OTHM               0.000      0.000      4.589      0.000

  Specific indirect 38
    OBGEST
    PRECAREM
    MEDUC
    CIG0
    OTHM               0.003      0.000     10.417      0.000

  Specific indirect 39
    OBGEST
    PRECAREM
    BMI
    MAGE
    OTHM               0.000      0.000     -1.663      0.096

  Specific indirect 40
    OBGEST
    PRECAREM
    BMI
    MEDUC
    OTHM              -0.001      0.000     -1.512      0.131

  Specific indirect 41
    OBGEST
    PRECAREM
    BMI
    CIG0
    OTHM               0.000      0.000     -1.525      0.127

  Specific indirect 42
    OBGEST
    PRECAREM
    WIC
    MAGE
    OTHM               0.000      0.000     -8.670      0.000

  Specific indirect 43
    OBGEST
    PRECAREM
    WIC
    MEDUC
    OTHM               0.011      0.003      4.117      0.000

  Specific indirect 44
    OBGEST
    PRGBP
    MAGE
    CIG0
    OTHM              -0.011      0.016     -0.669      0.503

  Specific indirect 45
    OBGEST
    PRGBP
    MEDUC
    CIG0
    OTHM               0.137      0.169      0.807      0.419

  Specific indirect 46
    OBGEST
    PRGBP
    BMI
    MAGE
    OTHM               0.000      0.012     -0.022      0.982

  Specific indirect 47
    OBGEST
    PRGBP
    BMI
    MEDUC
    OTHM              -0.007      0.311     -0.022      0.982

  Specific indirect 48
    OBGEST
    PRGBP
    BMI
    CIG0
    OTHM              -0.003      0.145     -0.022      0.982

  Specific indirect 49
    OBGEST
    PRGBP
    WIC
    MAGE
    OTHM              -0.032      0.037     -0.859      0.390

  Specific indirect 50
    OBGEST
    PRGBP
    WIC
    MEDUC
    OTHM               1.223      1.207      1.013      0.311

  Specific indirect 51
    OBGEST
    PRGDM
    MAGE
    CIG0
    OTHM               0.006      0.002      3.871      0.000

  Specific indirect 52
    OBGEST
    PRGDM
    MEDUC
    CIG0
    OTHM               0.000      0.040     -0.001      0.999

  Specific indirect 53
    OBGEST
    PRGDM
    BMI
    MAGE
    OTHM              -0.004      0.002     -2.140      0.032

  Specific indirect 54
    OBGEST
    PRGDM
    BMI
    MEDUC
    OTHM              -0.102      0.056     -1.810      0.070

  Specific indirect 55
    OBGEST
    PRGDM
    BMI
    CIG0
    OTHM              -0.047      0.026     -1.834      0.067

  Specific indirect 56
    OBGEST
    PRGDM
    WIC
    MAGE
    OTHM               0.000      0.009     -0.042      0.966

  Specific indirect 57
    OBGEST
    PRGDM
    WIC
    MEDUC
    OTHM               0.014      0.334      0.042      0.966

  Specific indirect 58
    OBGEST
    PRECAREM
    BMI
    MAGE
    CIG0
    OTHM               0.000      0.000      1.662      0.097

  Specific indirect 59
    OBGEST
    PRECAREM
    BMI
    MEDUC
    CIG0
    OTHM               0.000      0.000      1.506      0.132

  Specific indirect 60
    OBGEST
    PRECAREM
    WIC
    MAGE
    CIG0
    OTHM               0.000      0.000      8.490      0.000

  Specific indirect 61
    OBGEST
    PRECAREM
    WIC
    MEDUC
    CIG0
    OTHM              -0.005      0.001     -4.012      0.000

  Specific indirect 62
    OBGEST
    PRGBP
    BMI
    MAGE
    CIG0
    OTHM               0.000      0.004      0.022      0.982

  Specific indirect 63
    OBGEST
    PRGBP
    BMI
    MEDUC
    CIG0
    OTHM               0.003      0.133      0.022      0.982

  Specific indirect 64
    OBGEST
    PRGBP
    WIC
    MAGE
    CIG0
    OTHM               0.010      0.012      0.860      0.390

  Specific indirect 65
    OBGEST
    PRGBP
    WIC
    MEDUC
    CIG0
    OTHM              -0.521      0.512     -1.017      0.309

  Specific indirect 66
    OBGEST
    PRGDM
    BMI
    MAGE
    CIG0
    OTHM               0.001      0.001      2.136      0.033

  Specific indirect 67
    OBGEST
    PRGDM
    BMI
    MEDUC
    CIG0
    OTHM               0.043      0.024      1.799      0.072

  Specific indirect 68
    OBGEST
    PRGDM
    WIC
    MAGE
    CIG0
    OTHM               0.000      0.003      0.042      0.966

  Specific indirect 69
    OBGEST
    PRGDM
    WIC
    MEDUC
    CIG0
    OTHM              -0.006      0.142     -0.042      0.966

  Direct
    OBGEST
    OTHM               0.230      0.375      0.612      0.540


Effects from AFRAMF to OBGEST

  Total               -0.080      0.007    -10.724      0.000
  Total indirect       0.266      0.230      1.155      0.248

  Specific indirect 1
    OBGEST
    FAGE
    AFRAMF             0.021      0.019      1.066      0.286

  Specific indirect 2
    OBGEST
    CIG0
    AFRAMF            -0.127      0.155     -0.824      0.410

  Specific indirect 3
    OBGEST
    WIC
    AFRAMF             0.764      0.775      0.986      0.324

  Specific indirect 4
    OBGEST
    PRGBP
    AFRAMF            -0.189      0.250     -0.754      0.451

  Specific indirect 5
    OBGEST
    PRGDM
    AFRAMF             0.011      0.056      0.190      0.849

  Specific indirect 6
    OBGEST
    PAYER
    FAGE
    AFRAMF            -0.015      0.015     -1.004      0.315

  Specific indirect 7
    OBGEST
    PAYER
    FEDUC
    AFRAMF            -0.022      0.022     -1.005      0.315

  Specific indirect 8
    OBGEST
    MAGE
    CIG0
    AFRAMF            -0.025      0.018     -1.408      0.159

  Specific indirect 9
    OBGEST
    MEDUC
    CIG0
    AFRAMF             0.160      0.176      0.910      0.363

  Specific indirect 10
    OBGEST
    BMI
    CIG0
    AFRAMF             0.336      0.180      1.868      0.062

  Specific indirect 11
    OBGEST
    PRECAREM
    CIG0
    AFRAMF             0.000      0.000     -0.747      0.455

  Specific indirect 12
    OBGEST
    PRECAREM
    WIC
    AFRAMF             0.007      0.001      5.274      0.000

  Specific indirect 13
    OBGEST
    PRGBP
    FAGE
    AFRAMF             0.009      0.018      0.485      0.628

  Specific indirect 14
    OBGEST
    PRGBP
    CIG0
    AFRAMF            -0.140      0.176     -0.796      0.426

  Specific indirect 15
    OBGEST
    PRGBP
    WIC
    AFRAMF             0.825      0.850      0.971      0.331

  Specific indirect 16
    OBGEST
    PRGDM
    FAGE
    AFRAMF             0.000      0.005     -0.009      0.993

  Specific indirect 17
    OBGEST
    PRGDM
    CIG0
    AFRAMF             0.002      0.039      0.048      0.962

  Specific indirect 18
    OBGEST
    PRGDM
    WIC
    AFRAMF             0.010      0.226      0.042      0.966

  Specific indirect 19
    OBGEST
    PAYER
    FEDUC
    FAGE
    AFRAMF            -0.002      0.002     -1.011      0.312

  Specific indirect 20
    OBGEST
    BMI
    MAGE
    CIG0
    AFRAMF            -0.009      0.005     -1.593      0.111

  Specific indirect 21
    OBGEST
    BMI
    MEDUC
    CIG0
    AFRAMF            -0.308      0.163     -1.884      0.060

  Specific indirect 22
    OBGEST
    WIC
    MAGE
    CIG0
    AFRAMF             0.011      0.012      0.919      0.358

  Specific indirect 23
    OBGEST
    WIC
    MEDUC
    CIG0
    AFRAMF            -0.563      0.560     -1.005      0.315

  Specific indirect 24
    OBGEST
    PRECAREM
    PAYER
    FAGE
    AFRAMF             0.000      0.000     10.992      0.000

  Specific indirect 25
    OBGEST
    PRECAREM
    PAYER
    FEDUC
    AFRAMF             0.001      0.000     10.981      0.000

  Specific indirect 26
    OBGEST
    PRECAREM
    MAGE
    CIG0
    AFRAMF             0.000      0.000      4.600      0.000

  Specific indirect 27
    OBGEST
    PRECAREM
    MEDUC
    CIG0
    AFRAMF             0.003      0.000     10.740      0.000

  Specific indirect 28
    OBGEST
    PRECAREM
    BMI
    CIG0
    AFRAMF             0.000      0.000     -1.529      0.126

  Specific indirect 29
    OBGEST
    PRGBP
    PAYER
    FAGE
    AFRAMF            -0.014      0.017     -0.842      0.400

  Specific indirect 30
    OBGEST
    PRGBP
    PAYER
    FEDUC
    AFRAMF            -0.021      0.025     -0.842      0.400

  Specific indirect 31
    OBGEST
    PRGBP
    MAGE
    CIG0
    AFRAMF            -0.012      0.018     -0.668      0.504

  Specific indirect 32
    OBGEST
    PRGBP
    MEDUC
    CIG0
    AFRAMF             0.160      0.198      0.806      0.420

  Specific indirect 33
    OBGEST
    PRGBP
    BMI
    CIG0
    AFRAMF            -0.004      0.169     -0.022      0.982

  Specific indirect 34
    OBGEST
    PRGDM
    PAYER
    FAGE
    AFRAMF             0.000      0.004     -0.021      0.983

  Specific indirect 35
    OBGEST
    PRGDM
    PAYER
    FEDUC
    AFRAMF             0.000      0.006     -0.021      0.983

  Specific indirect 36
    OBGEST
    PRGDM
    MAGE
    CIG0
    AFRAMF             0.007      0.002      3.897      0.000

  Specific indirect 37
    OBGEST
    PRGDM
    MEDUC
    CIG0
    AFRAMF             0.000      0.046     -0.001      0.999

  Specific indirect 38
    OBGEST
    PRGDM
    BMI
    CIG0
    AFRAMF            -0.055      0.030     -1.842      0.066

  Specific indirect 39
    OBGEST
    PRECAREM
    PAYER
    FEDUC
    FAGE
    AFRAMF             0.000      0.000     11.188      0.000

  Specific indirect 40
    OBGEST
    PRECAREM
    BMI
    MAGE
    CIG0
    AFRAMF             0.000      0.000      1.663      0.096

  Specific indirect 41
    OBGEST
    PRECAREM
    BMI
    MEDUC
    CIG0
    AFRAMF             0.000      0.000      1.510      0.131

  Specific indirect 42
    OBGEST
    PRECAREM
    WIC
    MAGE
    CIG0
    AFRAMF             0.000      0.000      8.661      0.000

  Specific indirect 43
    OBGEST
    PRECAREM
    WIC
    MEDUC
    CIG0
    AFRAMF            -0.005      0.001     -4.083      0.000

  Specific indirect 44
    OBGEST
    PRGBP
    PAYER
    FEDUC
    FAGE
    AFRAMF            -0.002      0.002     -0.849      0.396

  Specific indirect 45
    OBGEST
    PRGBP
    BMI
    MAGE
    CIG0
    AFRAMF             0.000      0.004      0.022      0.982

  Specific indirect 46
    OBGEST
    PRGBP
    BMI
    MEDUC
    CIG0
    AFRAMF             0.003      0.155      0.022      0.982

  Specific indirect 47
    OBGEST
    PRGBP
    WIC
    MAGE
    CIG0
    AFRAMF             0.012      0.014      0.858      0.391

  Specific indirect 48
    OBGEST
    PRGBP
    WIC
    MEDUC
    CIG0
    AFRAMF            -0.608      0.599     -1.015      0.310

  Specific indirect 49
    OBGEST
    PRGDM
    PAYER
    FEDUC
    FAGE
    AFRAMF             0.000      0.001     -0.021      0.983

  Specific indirect 50
    OBGEST
    PRGDM
    BMI
    MAGE
    CIG0
    AFRAMF             0.001      0.001      2.140      0.032

  Specific indirect 51
    OBGEST
    PRGDM
    BMI
    MEDUC
    CIG0
    AFRAMF             0.050      0.028      1.806      0.071

  Specific indirect 52
    OBGEST
    PRGDM
    WIC
    MAGE
    CIG0
    AFRAMF             0.000      0.003      0.042      0.966

  Specific indirect 53
    OBGEST
    PRGDM
    WIC
    MEDUC
    CIG0
    AFRAMF            -0.007      0.166     -0.042      0.966

  Direct
    OBGEST
    AFRAMF            -0.345      0.230     -1.502      0.133


Effects from FHISP to OBGEST

  Total               -0.052      0.005     -9.603      0.000
  Total indirect       0.228      0.193      1.181      0.238

  Specific indirect 1
    OBGEST
    FAGE
    FHISP              0.016      0.015      1.066      0.286

  Specific indirect 2
    OBGEST
    CIG0
    FHISP             -0.147      0.179     -0.824      0.410

  Specific indirect 3
    OBGEST
    WIC
    FHISP              0.817      0.825      0.990      0.322

  Specific indirect 4
    OBGEST
    PRGBP
    FHISP             -0.145      0.204     -0.712      0.477

  Specific indirect 5
    OBGEST
    PRGDM
    FHISP              0.001      0.049      0.026      0.979

  Specific indirect 6
    OBGEST
    PAYER
    FAGE
    FHISP             -0.012      0.012     -1.004      0.315

  Specific indirect 7
    OBGEST
    PAYER
    FEDUC
    FHISP             -0.027      0.027     -1.005      0.315

  Specific indirect 8
    OBGEST
    MAGE
    CIG0
    FHISP             -0.029      0.020     -1.407      0.159

  Specific indirect 9
    OBGEST
    MEDUC
    CIG0
    FHISP              0.185      0.203      0.910      0.363

  Specific indirect 10
    OBGEST
    BMI
    CIG0
    FHISP              0.388      0.208      1.868      0.062

  Specific indirect 11
    OBGEST
    PRECAREM
    CIG0
    FHISP              0.000      0.000     -0.747      0.455

  Specific indirect 12
    OBGEST
    PRECAREM
    WIC
    FHISP              0.008      0.002      4.976      0.000

  Specific indirect 13
    OBGEST
    PRGBP
    FAGE
    FHISP              0.007      0.014      0.485      0.628

  Specific indirect 14
    OBGEST
    PRGBP
    CIG0
    FHISP             -0.162      0.204     -0.796      0.426

  Specific indirect 15
    OBGEST
    PRGBP
    WIC
    FHISP              0.882      0.900      0.980      0.327

  Specific indirect 16
    OBGEST
    PRGDM
    FAGE
    FHISP              0.000      0.004     -0.009      0.993

  Specific indirect 17
    OBGEST
    PRGDM
    CIG0
    FHISP              0.002      0.046      0.048      0.962

  Specific indirect 18
    OBGEST
    PRGDM
    WIC
    FHISP              0.010      0.241      0.042      0.966

  Specific indirect 19
    OBGEST
    PAYER
    FEDUC
    FAGE
    FHISP             -0.002      0.002     -1.011      0.312

  Specific indirect 20
    OBGEST
    BMI
    MAGE
    CIG0
    FHISP             -0.010      0.006     -1.592      0.111

  Specific indirect 21
    OBGEST
    BMI
    MEDUC
    CIG0
    FHISP             -0.355      0.189     -1.884      0.060

  Specific indirect 22
    OBGEST
    WIC
    MAGE
    CIG0
    FHISP              0.012      0.014      0.919      0.358

  Specific indirect 23
    OBGEST
    WIC
    MEDUC
    CIG0
    FHISP             -0.650      0.647     -1.005      0.315

  Specific indirect 24
    OBGEST
    PRECAREM
    PAYER
    FAGE
    FHISP              0.000      0.000     10.999      0.000

  Specific indirect 25
    OBGEST
    PRECAREM
    PAYER
    FEDUC
    FHISP              0.001      0.000     11.059      0.000

  Specific indirect 26
    OBGEST
    PRECAREM
    MAGE
    CIG0
    FHISP              0.000      0.000      4.601      0.000

  Specific indirect 27
    OBGEST
    PRECAREM
    MEDUC
    CIG0
    FHISP              0.003      0.000     10.790      0.000

  Specific indirect 28
    OBGEST
    PRECAREM
    BMI
    CIG0
    FHISP              0.000      0.000     -1.529      0.126

  Specific indirect 29
    OBGEST
    PRGBP
    PAYER
    FAGE
    FHISP             -0.011      0.013     -0.842      0.400

  Specific indirect 30
    OBGEST
    PRGBP
    PAYER
    FEDUC
    FHISP             -0.026      0.030     -0.842      0.400

  Specific indirect 31
    OBGEST
    PRGBP
    MAGE
    CIG0
    FHISP             -0.014      0.021     -0.668      0.504

  Specific indirect 32
    OBGEST
    PRGBP
    MEDUC
    CIG0
    FHISP              0.184      0.229      0.806      0.420

  Specific indirect 33
    OBGEST
    PRGBP
    BMI
    CIG0
    FHISP             -0.004      0.195     -0.022      0.982

  Specific indirect 34
    OBGEST
    PRGDM
    PAYER
    FAGE
    FHISP              0.000      0.003     -0.021      0.983

  Specific indirect 35
    OBGEST
    PRGDM
    PAYER
    FEDUC
    FHISP              0.000      0.007     -0.021      0.983

  Specific indirect 36
    OBGEST
    PRGDM
    MAGE
    CIG0
    FHISP              0.009      0.002      3.902      0.000

  Specific indirect 37
    OBGEST
    PRGDM
    MEDUC
    CIG0
    FHISP              0.000      0.053     -0.001      0.999

  Specific indirect 38
    OBGEST
    PRGDM
    BMI
    CIG0
    FHISP             -0.064      0.035     -1.843      0.065

  Specific indirect 39
    OBGEST
    PRECAREM
    PAYER
    FEDUC
    FAGE
    FHISP              0.000      0.000     11.192      0.000

  Specific indirect 40
    OBGEST
    PRECAREM
    BMI
    MAGE
    CIG0
    FHISP              0.000      0.000      1.663      0.096

  Specific indirect 41
    OBGEST
    PRECAREM
    BMI
    MEDUC
    CIG0
    FHISP              0.000      0.000      1.510      0.131

  Specific indirect 42
    OBGEST
    PRECAREM
    WIC
    MAGE
    CIG0
    FHISP              0.000      0.000      8.685      0.000

  Specific indirect 43
    OBGEST
    PRECAREM
    WIC
    MEDUC
    CIG0
    FHISP             -0.006      0.002     -4.097      0.000

  Specific indirect 44
    OBGEST
    PRGBP
    PAYER
    FEDUC
    FAGE
    FHISP             -0.001      0.002     -0.849      0.396

  Specific indirect 45
    OBGEST
    PRGBP
    BMI
    MAGE
    CIG0
    FHISP              0.000      0.005      0.022      0.982

  Specific indirect 46
    OBGEST
    PRGBP
    BMI
    MEDUC
    CIG0
    FHISP              0.004      0.179      0.022      0.982

  Specific indirect 47
    OBGEST
    PRGBP
    WIC
    MAGE
    CIG0
    FHISP              0.013      0.016      0.858      0.391

  Specific indirect 48
    OBGEST
    PRGBP
    WIC
    MEDUC
    CIG0
    FHISP             -0.702      0.692     -1.014      0.310

  Specific indirect 49
    OBGEST
    PRGDM
    PAYER
    FEDUC
    FAGE
    FHISP              0.000      0.000     -0.021      0.983

  Specific indirect 50
    OBGEST
    PRGDM
    BMI
    MAGE
    CIG0
    FHISP              0.002      0.001      2.141      0.032

  Specific indirect 51
    OBGEST
    PRGDM
    BMI
    MEDUC
    CIG0
    FHISP              0.058      0.032      1.808      0.071

  Specific indirect 52
    OBGEST
    PRGDM
    WIC
    MAGE
    CIG0
    FHISP              0.000      0.004      0.042      0.966

  Specific indirect 53
    OBGEST
    PRGDM
    WIC
    MEDUC
    CIG0
    FHISP             -0.008      0.192     -0.042      0.966

  Direct
    OBGEST
    FHISP             -0.280      0.193     -1.448      0.148


Effects from OTHF to OBGEST

  Total                0.032      0.008      4.032      0.000
  Total indirect       0.154      0.093      1.654      0.098

  Specific indirect 1
    OBGEST
    FAGE
    OTHF               0.000      0.000      0.743      0.457

  Specific indirect 2
    OBGEST
    CIG0
    OTHF              -0.021      0.026     -0.822      0.411

  Specific indirect 3
    OBGEST
    WIC
    OTHF               0.147      0.151      0.975      0.329

  Specific indirect 4
    OBGEST
    PRGBP
    OTHF               0.028      0.062      0.451      0.652

  Specific indirect 5
    OBGEST
    PRGDM
    OTHF              -0.012      0.024     -0.513      0.608

  Specific indirect 6
    OBGEST
    PAYER
    FAGE
    OTHF               0.000      0.000     -0.721      0.471

  Specific indirect 7
    OBGEST
    PAYER
    FEDUC
    OTHF               0.007      0.007      1.002      0.317

  Specific indirect 8
    OBGEST
    MAGE
    CIG0
    OTHF              -0.004      0.003     -1.397      0.162

  Specific indirect 9
    OBGEST
    MEDUC
    CIG0
    OTHF               0.026      0.029      0.908      0.364

  Specific indirect 10
    OBGEST
    BMI
    CIG0
    OTHF               0.055      0.030      1.843      0.065

  Specific indirect 11
    OBGEST
    PRECAREM
    CIG0
    OTHF               0.000      0.000     -0.743      0.457

  Specific indirect 12
    OBGEST
    PRECAREM
    WIC
    OTHF               0.001      0.000      5.484      0.000

  Specific indirect 13
    OBGEST
    PRGBP
    FAGE
    OTHF               0.000      0.000      0.441      0.659

  Specific indirect 14
    OBGEST
    PRGBP
    CIG0
    OTHF              -0.023      0.029     -0.794      0.427

  Specific indirect 15
    OBGEST
    PRGBP
    WIC
    OTHF               0.159      0.167      0.952      0.341

  Specific indirect 16
    OBGEST
    PRGDM
    FAGE
    OTHF               0.000      0.000     -0.009      0.993

  Specific indirect 17
    OBGEST
    PRGDM
    CIG0
    OTHF               0.000      0.006      0.048      0.962

  Specific indirect 18
    OBGEST
    PRGDM
    WIC
    OTHF               0.002      0.044      0.042      0.966

  Specific indirect 19
    OBGEST
    PAYER
    FEDUC
    FAGE
    OTHF               0.000      0.000     -0.723      0.469

  Specific indirect 20
    OBGEST
    BMI
    MAGE
    CIG0
    OTHF              -0.001      0.001     -1.578      0.115

  Specific indirect 21
    OBGEST
    BMI
    MEDUC
    CIG0
    OTHF              -0.051      0.027     -1.858      0.063

  Specific indirect 22
    OBGEST
    WIC
    MAGE
    CIG0
    OTHF               0.002      0.002      0.916      0.360

  Specific indirect 23
    OBGEST
    WIC
    MEDUC
    CIG0
    OTHF              -0.093      0.093     -1.001      0.317

  Specific indirect 24
    OBGEST
    PRECAREM
    PAYER
    FAGE
    OTHF               0.000      0.000      1.025      0.305

  Specific indirect 25
    OBGEST
    PRECAREM
    PAYER
    FEDUC
    OTHF               0.000      0.000     -9.707      0.000

  Specific indirect 26
    OBGEST
    PRECAREM
    MAGE
    CIG0
    OTHF               0.000      0.000      4.248      0.000

  Specific indirect 27
    OBGEST
    PRECAREM
    MEDUC
    CIG0
    OTHF               0.000      0.000      7.641      0.000

  Specific indirect 28
    OBGEST
    PRECAREM
    BMI
    CIG0
    OTHF               0.000      0.000     -1.518      0.129

  Specific indirect 29
    OBGEST
    PRGBP
    PAYER
    FAGE
    OTHF               0.000      0.000     -0.657      0.511

  Specific indirect 30
    OBGEST
    PRGBP
    PAYER
    FEDUC
    OTHF               0.006      0.007      0.839      0.402

  Specific indirect 31
    OBGEST
    PRGBP
    MAGE
    CIG0
    OTHF              -0.002      0.003     -0.667      0.505

  Specific indirect 32
    OBGEST
    PRGBP
    MEDUC
    CIG0
    OTHF               0.026      0.033      0.804      0.421

  Specific indirect 33
    OBGEST
    PRGBP
    BMI
    CIG0
    OTHF              -0.001      0.028     -0.022      0.982

  Specific indirect 34
    OBGEST
    PRGDM
    PAYER
    FAGE
    OTHF               0.000      0.000     -0.021      0.983

  Specific indirect 35
    OBGEST
    PRGDM
    PAYER
    FEDUC
    OTHF               0.000      0.002      0.021      0.983

  Specific indirect 36
    OBGEST
    PRGDM
    MAGE
    CIG0
    OTHF               0.001      0.000      3.672      0.000

  Specific indirect 37
    OBGEST
    PRGDM
    MEDUC
    CIG0
    OTHF               0.000      0.008     -0.001      0.999

  Specific indirect 38
    OBGEST
    PRGDM
    BMI
    CIG0
    OTHF              -0.009      0.005     -1.815      0.070

  Specific indirect 39
    OBGEST
    PRECAREM
    PAYER
    FEDUC
    FAGE
    OTHF               0.000      0.000      1.025      0.306

  Specific indirect 40
    OBGEST
    PRECAREM
    BMI
    MAGE
    CIG0
    OTHF               0.000      0.000      1.650      0.099

  Specific indirect 41
    OBGEST
    PRECAREM
    BMI
    MEDUC
    CIG0
    OTHF               0.000      0.000      1.499      0.134

  Specific indirect 42
    OBGEST
    PRECAREM
    WIC
    MAGE
    CIG0
    OTHF               0.000      0.000      6.759      0.000

  Specific indirect 43
    OBGEST
    PRECAREM
    WIC
    MEDUC
    CIG0
    OTHF              -0.001      0.000     -3.805      0.000

  Specific indirect 44
    OBGEST
    PRGBP
    PAYER
    FEDUC
    FAGE
    OTHF               0.000      0.000     -0.660      0.509

  Specific indirect 45
    OBGEST
    PRGBP
    BMI
    MAGE
    CIG0
    OTHF               0.000      0.001      0.022      0.982

  Specific indirect 46
    OBGEST
    PRGBP
    BMI
    MEDUC
    CIG0
    OTHF               0.001      0.025      0.022      0.982

  Specific indirect 47
    OBGEST
    PRGBP
    WIC
    MAGE
    CIG0
    OTHF               0.002      0.002      0.856      0.392

  Specific indirect 48
    OBGEST
    PRGBP
    WIC
    MEDUC
    CIG0
    OTHF              -0.100      0.099     -1.011      0.312

  Specific indirect 49
    OBGEST
    PRGDM
    PAYER
    FEDUC
    FAGE
    OTHF               0.000      0.000     -0.021      0.983

  Specific indirect 50
    OBGEST
    PRGDM
    BMI
    MAGE
    CIG0
    OTHF               0.000      0.000      2.101      0.036

  Specific indirect 51
    OBGEST
    PRGDM
    BMI
    MEDUC
    CIG0
    OTHF               0.008      0.005      1.781      0.075

  Specific indirect 52
    OBGEST
    PRGDM
    WIC
    MAGE
    CIG0
    OTHF               0.000      0.001      0.042      0.966

  Specific indirect 53
    OBGEST
    PRGDM
    WIC
    MEDUC
    CIG0
    OTHF              -0.001      0.027     -0.042      0.966

  Direct
    OBGEST
    OTHF              -0.122      0.093     -1.311      0.190


Effects from SOCDEP to OBGEST

  Total                0.042      0.084      0.504      0.614
  Total indirect       0.871      0.977      0.891      0.373

  Specific indirect 1
    OBGEST
    FAGE
    SOCDEP             0.023      0.021      1.064      0.287

  Specific indirect 2
    OBGEST
    PAYER
    SOCDEP            -0.068      0.068     -0.999      0.318

  Specific indirect 3
    OBGEST
    MAGE
    SOCDEP            -0.095      0.068     -1.407      0.159

  Specific indirect 4
    OBGEST
    MHT
    SOCDEP            -0.010      0.002     -4.381      0.000

  Specific indirect 5
    OBGEST
    MEDUC
    SOCDEP             0.761      0.837      0.909      0.363

  Specific indirect 6
    OBGEST
    BMI
    SOCDEP             1.559      0.833      1.872      0.061

  Specific indirect 7
    OBGEST
    CIG0
    SOCDEP             0.149      0.181      0.825      0.409

  Specific indirect 8
    OBGEST
    WIC
    SOCDEP             2.245      2.251      0.997      0.319

  Specific indirect 9
    OBGEST
    PRECAREM
    SOCDEP            -0.008      0.001     -8.207      0.000

  Specific indirect 10
    OBGEST
    PRGBP
    SOCDEP            -0.859      1.044     -0.823      0.411

  Specific indirect 11
    OBGEST
    PRGDM
    SOCDEP            -0.014      0.245     -0.058      0.954

  Specific indirect 12
    OBGEST
    PAYER
    FAGE
    SOCDEP            -0.016      0.016     -1.003      0.316

  Specific indirect 13
    OBGEST
    PAYER
    FEDUC
    SOCDEP            -0.035      0.035     -1.004      0.316

  Specific indirect 14
    OBGEST
    MAGE
    CIG0
    SOCDEP             0.029      0.021      1.410      0.159

  Specific indirect 15
    OBGEST
    MEDUC
    CIG0
    SOCDEP            -0.187      0.206     -0.911      0.362

  Specific indirect 16
    OBGEST
    BMI
    MAGE
    SOCDEP            -0.033      0.021     -1.592      0.111

  Specific indirect 17
    OBGEST
    BMI
    MEDUC
    SOCDEP            -1.462      0.776     -1.884      0.060

  Specific indirect 18
    OBGEST
    BMI
    CIG0
    SOCDEP            -0.393      0.210     -1.870      0.061

  Specific indirect 19
    OBGEST
    WIC
    MAGE
    SOCDEP             0.041      0.045      0.919      0.358

  Specific indirect 20
    OBGEST
    WIC
    MEDUC
    SOCDEP            -2.674      2.662     -1.005      0.315

  Specific indirect 21
    OBGEST
    PRECAREM
    PAYER
    SOCDEP             0.002      0.000     10.633      0.000

  Specific indirect 22
    OBGEST
    PRECAREM
    MAGE
    SOCDEP             0.000      0.000      4.601      0.000

  Specific indirect 23
    OBGEST
    PRECAREM
    MEDUC
    SOCDEP             0.014      0.001     10.821      0.000

  Specific indirect 24
    OBGEST
    PRECAREM
    BMI
    SOCDEP            -0.001      0.001     -1.527      0.127

  Specific indirect 25
    OBGEST
    PRECAREM
    CIG0
    SOCDEP             0.000      0.000      0.747      0.455

  Specific indirect 26
    OBGEST
    PRECAREM
    WIC
    SOCDEP             0.022      0.005      4.586      0.000

  Specific indirect 27
    OBGEST
    PRGBP
    FAGE
    SOCDEP             0.010      0.020      0.484      0.628

  Specific indirect 28
    OBGEST
    PRGBP
    PAYER
    SOCDEP            -0.064      0.077     -0.835      0.404

  Specific indirect 29
    OBGEST
    PRGBP
    MAGE
    SOCDEP            -0.047      0.071     -0.668      0.504

  Specific indirect 30
    OBGEST
    PRGBP
    MHT
    SOCDEP             0.000      0.001      0.081      0.935

  Specific indirect 31
    OBGEST
    PRGBP
    MEDUC
    SOCDEP             0.759      0.943      0.805      0.421

  Specific indirect 32
    OBGEST
    PRGBP
    BMI
    SOCDEP            -0.017      0.784     -0.022      0.982

  Specific indirect 33
    OBGEST
    PRGBP
    CIG0
    SOCDEP             0.164      0.206      0.797      0.425

  Specific indirect 34
    OBGEST
    PRGBP
    WIC
    SOCDEP             2.424      2.436      0.995      0.320

  Specific indirect 35
    OBGEST
    PRGDM
    FAGE
    SOCDEP             0.000      0.005     -0.009      0.993

  Specific indirect 36
    OBGEST
    PRGDM
    PAYER
    SOCDEP             0.000      0.018     -0.021      0.983

  Specific indirect 37
    OBGEST
    PRGDM
    MAGE
    SOCDEP             0.028      0.007      3.904      0.000

  Specific indirect 38
    OBGEST
    PRGDM
    MHT
    SOCDEP            -0.002      0.001     -1.676      0.094

  Specific indirect 39
    OBGEST
    PRGDM
    MEDUC
    SOCDEP             0.000      0.220     -0.001      0.999

  Specific indirect 40
    OBGEST
    PRGDM
    BMI
    SOCDEP            -0.256      0.139     -1.839      0.066

  Specific indirect 41
    OBGEST
    PRGDM
    CIG0
    SOCDEP            -0.002      0.046     -0.048      0.962

  Specific indirect 42
    OBGEST
    PRGDM
    WIC
    SOCDEP             0.028      0.663      0.042      0.966

  Specific indirect 43
    OBGEST
    PAYER
    FEDUC
    FAGE
    SOCDEP            -0.002      0.002     -1.009      0.313

  Specific indirect 44
    OBGEST
    BMI
    MAGE
    CIG0
    SOCDEP             0.010      0.006      1.597      0.110

  Specific indirect 45
    OBGEST
    BMI
    MEDUC
    CIG0
    SOCDEP             0.360      0.191      1.886      0.059

  Specific indirect 46
    OBGEST
    WIC
    MAGE
    CIG0
    SOCDEP            -0.013      0.014     -0.920      0.358

  Specific indirect 47
    OBGEST
    WIC
    MEDUC
    CIG0
    SOCDEP             0.659      0.655      1.006      0.315

  Specific indirect 48
    OBGEST
    PRECAREM
    PAYER
    FAGE
    SOCDEP             0.000      0.000     10.987      0.000

  Specific indirect 49
    OBGEST
    PRECAREM
    PAYER
    FEDUC
    SOCDEP             0.001      0.000     11.020      0.000

  Specific indirect 50
    OBGEST
    PRECAREM
    MAGE
    CIG0
    SOCDEP             0.000      0.000     -4.621      0.000

  Specific indirect 51
    OBGEST
    PRECAREM
    MEDUC
    CIG0
    SOCDEP            -0.003      0.000    -10.812      0.000

  Specific indirect 52
    OBGEST
    PRECAREM
    BMI
    MAGE
    SOCDEP             0.000      0.000      1.664      0.096

  Specific indirect 53
    OBGEST
    PRECAREM
    BMI
    MEDUC
    SOCDEP             0.001      0.001      1.513      0.130

  Specific indirect 54
    OBGEST
    PRECAREM
    BMI
    CIG0
    SOCDEP             0.000      0.000      1.527      0.127

  Specific indirect 55
    OBGEST
    PRECAREM
    WIC
    MAGE
    SOCDEP             0.000      0.000      8.721      0.000

  Specific indirect 56
    OBGEST
    PRECAREM
    WIC
    MEDUC
    SOCDEP            -0.026      0.006     -4.142      0.000

  Specific indirect 57
    OBGEST
    PRGBP
    PAYER
    FAGE
    SOCDEP            -0.016      0.019     -0.839      0.401

  Specific indirect 58
    OBGEST
    PRGBP
    PAYER
    FEDUC
    SOCDEP            -0.033      0.039     -0.840      0.401

  Specific indirect 59
    OBGEST
    PRGBP
    MAGE
    CIG0
    SOCDEP             0.014      0.022      0.669      0.503

  Specific indirect 60
    OBGEST
    PRGBP
    MEDUC
    CIG0
    SOCDEP            -0.187      0.232     -0.807      0.420

  Specific indirect 61
    OBGEST
    PRGBP
    BMI
    MAGE
    SOCDEP             0.000      0.017      0.022      0.982

  Specific indirect 62
    OBGEST
    PRGBP
    BMI
    MEDUC
    SOCDEP             0.016      0.735      0.022      0.982

  Specific indirect 63
    OBGEST
    PRGBP
    BMI
    CIG0
    SOCDEP             0.004      0.198      0.022      0.982

  Specific indirect 64
    OBGEST
    PRGBP
    WIC
    MAGE
    SOCDEP             0.045      0.052      0.858      0.391

  Specific indirect 65
    OBGEST
    PRGBP
    WIC
    MEDUC
    SOCDEP            -2.888      2.851     -1.013      0.311

  Specific indirect 66
    OBGEST
    PRGDM
    PAYER
    FAGE
    SOCDEP             0.000      0.004     -0.021      0.983

  Specific indirect 67
    OBGEST
    PRGDM
    PAYER
    FEDUC
    SOCDEP             0.000      0.009     -0.021      0.983

  Specific indirect 68
    OBGEST
    PRGDM
    MAGE
    CIG0
    SOCDEP            -0.009      0.002     -3.892      0.000

  Specific indirect 69
    OBGEST
    PRGDM
    MEDUC
    CIG0
    SOCDEP             0.000      0.054      0.001      0.999

  Specific indirect 70
    OBGEST
    PRGDM
    BMI
    MAGE
    SOCDEP             0.005      0.003      2.141      0.032

  Specific indirect 71
    OBGEST
    PRGDM
    BMI
    MEDUC
    SOCDEP             0.240      0.132      1.813      0.070

  Specific indirect 72
    OBGEST
    PRGDM
    BMI
    CIG0
    SOCDEP             0.064      0.035      1.837      0.066

  Specific indirect 73
    OBGEST
    PRGDM
    WIC
    MAGE
    SOCDEP             0.001      0.012      0.042      0.966

  Specific indirect 74
    OBGEST
    PRGDM
    WIC
    MEDUC
    SOCDEP            -0.033      0.790     -0.042      0.966

  Specific indirect 75
    OBGEST
    PRECAREM
    PAYER
    FEDUC
    FAGE
    SOCDEP             0.000      0.000     11.271      0.000

  Specific indirect 76
    OBGEST
    PRECAREM
    BMI
    MAGE
    CIG0
    SOCDEP             0.000      0.000     -1.663      0.096

  Specific indirect 77
    OBGEST
    PRECAREM
    BMI
    MEDUC
    CIG0
    SOCDEP             0.000      0.000     -1.508      0.132

  Specific indirect 78
    OBGEST
    PRECAREM
    WIC
    MAGE
    CIG0
    SOCDEP             0.000      0.000     -8.706      0.000

  Specific indirect 79
    OBGEST
    PRECAREM
    WIC
    MEDUC
    CIG0
    SOCDEP             0.006      0.002      4.041      0.000

  Specific indirect 80
    OBGEST
    PRGBP
    PAYER
    FEDUC
    FAGE
    SOCDEP            -0.002      0.002     -0.846      0.397

  Specific indirect 81
    OBGEST
    PRGBP
    BMI
    MAGE
    CIG0
    SOCDEP             0.000      0.005     -0.022      0.982

  Specific indirect 82
    OBGEST
    PRGBP
    BMI
    MEDUC
    CIG0
    SOCDEP            -0.004      0.181     -0.022      0.982

  Specific indirect 83
    OBGEST
    PRGBP
    WIC
    MAGE
    CIG0
    SOCDEP            -0.014      0.016     -0.860      0.390

  Specific indirect 84
    OBGEST
    PRGBP
    WIC
    MEDUC
    CIG0
    SOCDEP             0.712      0.700      1.017      0.309

  Specific indirect 85
    OBGEST
    PRGDM
    PAYER
    FEDUC
    FAGE
    SOCDEP             0.000      0.001     -0.021      0.983

  Specific indirect 86
    OBGEST
    PRGDM
    BMI
    MAGE
    CIG0
    SOCDEP            -0.002      0.001     -2.140      0.032

  Specific indirect 87
    OBGEST
    PRGDM
    BMI
    MEDUC
    CIG0
    SOCDEP            -0.059      0.033     -1.802      0.072

  Specific indirect 88
    OBGEST
    PRGDM
    WIC
    MAGE
    CIG0
    SOCDEP             0.000      0.004     -0.042      0.966

  Specific indirect 89
    OBGEST
    PRGDM
    WIC
    MEDUC
    CIG0
    SOCDEP             0.008      0.195      0.042      0.966

  Direct
    OBGEST
    SOCDEP            -0.829      0.913     -0.908      0.364


Effects from CIG0 to OBGEST

  Total                1.297      0.910      1.425      0.154
  Total indirect       1.149      0.780      1.474      0.140

  Specific indirect 1
    OBGEST
    MAGE
    CIG0               0.029      0.020      1.410      0.158

  Specific indirect 2
    OBGEST
    MEDUC
    CIG0              -0.186      0.204     -0.911      0.362

  Specific indirect 3
    OBGEST
    BMI
    CIG0              -0.390      0.208     -1.871      0.061

  Specific indirect 4
    OBGEST
    PRECAREM
    CIG0               0.000      0.000      0.747      0.455

  Specific indirect 5
    OBGEST
    PRGBP
    CIG0               0.163      0.204      0.797      0.425

  Specific indirect 6
    OBGEST
    PRGDM
    CIG0              -0.002      0.046     -0.048      0.962

  Specific indirect 7
    OBGEST
    BMI
    MAGE
    CIG0               0.010      0.006      1.596      0.110

  Specific indirect 8
    OBGEST
    BMI
    MEDUC
    CIG0               0.357      0.189      1.887      0.059

  Specific indirect 9
    OBGEST
    WIC
    MAGE
    CIG0              -0.013      0.014     -0.920      0.358

  Specific indirect 10
    OBGEST
    WIC
    MEDUC
    CIG0               0.653      0.650      1.006      0.315

  Specific indirect 11
    OBGEST
    PRECAREM
    MAGE
    CIG0               0.000      0.000     -4.621      0.000

  Specific indirect 12
    OBGEST
    PRECAREM
    MEDUC
    CIG0              -0.003      0.000    -10.889      0.000

  Specific indirect 13
    OBGEST
    PRECAREM
    BMI
    CIG0               0.000      0.000      1.528      0.127

  Specific indirect 14
    OBGEST
    PRGBP
    MAGE
    CIG0               0.014      0.021      0.669      0.504

  Specific indirect 15
    OBGEST
    PRGBP
    MEDUC
    CIG0              -0.185      0.230     -0.807      0.420

  Specific indirect 16
    OBGEST
    PRGBP
    BMI
    CIG0               0.004      0.196      0.022      0.982

  Specific indirect 17
    OBGEST
    PRGDM
    MAGE
    CIG0              -0.009      0.002     -3.896      0.000

  Specific indirect 18
    OBGEST
    PRGDM
    MEDUC
    CIG0               0.000      0.054      0.001      0.999

  Specific indirect 19
    OBGEST
    PRGDM
    BMI
    CIG0               0.064      0.035      1.839      0.066

  Specific indirect 20
    OBGEST
    PRECAREM
    BMI
    MAGE
    CIG0               0.000      0.000     -1.663      0.096

  Specific indirect 21
    OBGEST
    PRECAREM
    BMI
    MEDUC
    CIG0               0.000      0.000     -1.509      0.131

  Specific indirect 22
    OBGEST
    PRECAREM
    WIC
    MAGE
    CIG0               0.000      0.000     -8.742      0.000

  Specific indirect 23
    OBGEST
    PRECAREM
    WIC
    MEDUC
    CIG0               0.006      0.002      4.058      0.000

  Specific indirect 24
    OBGEST
    PRGBP
    BMI
    MAGE
    CIG0               0.000      0.005     -0.022      0.982

  Specific indirect 25
    OBGEST
    PRGBP
    BMI
    MEDUC
    CIG0              -0.004      0.180     -0.022      0.982

  Specific indirect 26
    OBGEST
    PRGBP
    WIC
    MAGE
    CIG0              -0.014      0.016     -0.860      0.390

  Specific indirect 27
    OBGEST
    PRGBP
    WIC
    MEDUC
    CIG0               0.706      0.694      1.017      0.309

  Specific indirect 28
    OBGEST
    PRGDM
    BMI
    MAGE
    CIG0              -0.002      0.001     -2.140      0.032

  Specific indirect 29
    OBGEST
    PRGDM
    BMI
    MEDUC
    CIG0              -0.059      0.033     -1.803      0.071

  Specific indirect 30
    OBGEST
    PRGDM
    WIC
    MAGE
    CIG0               0.000      0.004     -0.042      0.966

  Specific indirect 31
    OBGEST
    PRGDM
    WIC
    MEDUC
    CIG0               0.008      0.193      0.042      0.966

  Direct
    OBGEST
    CIG0               0.148      0.179      0.825      0.409


Effects from MAGE to OBGEST

  Total                0.062      0.071      0.876      0.381
  Total indirect      -0.047      0.052     -0.907      0.364

  Specific indirect 1
    OBGEST
    BMI
    MAGE               0.038      0.024      1.592      0.111

  Specific indirect 2
    OBGEST
    WIC
    MAGE              -0.047      0.052     -0.919      0.358

  Specific indirect 3
    OBGEST
    PRECAREM
    MAGE              -0.001      0.000     -4.600      0.000

  Specific indirect 4
    OBGEST
    PRGBP
    MAGE               0.054      0.081      0.668      0.504

  Specific indirect 5
    OBGEST
    PRGDM
    MAGE              -0.032      0.008     -3.904      0.000

  Specific indirect 6
    OBGEST
    PRECAREM
    BMI
    MAGE               0.000      0.000     -1.664      0.096

  Specific indirect 7
    OBGEST
    PRECAREM
    WIC
    MAGE               0.000      0.000     -8.728      0.000

  Specific indirect 8
    OBGEST
    PRGBP
    BMI
    MAGE               0.000      0.019     -0.022      0.982

  Specific indirect 9
    OBGEST
    PRGBP
    WIC
    MAGE              -0.051      0.060     -0.858      0.391

  Specific indirect 10
    OBGEST
    PRGDM
    BMI
    MAGE              -0.006      0.003     -2.141      0.032

  Specific indirect 11
    OBGEST
    PRGDM
    WIC
    MAGE              -0.001      0.014     -0.042      0.966

  Direct
    OBGEST
    MAGE               0.109      0.078      1.407      0.159


Effects from FAGE to OBGEST

  Total                0.006      0.004      1.601      0.109
  Total indirect       0.047      0.036      1.291      0.197

  Specific indirect 1
    OBGEST
    PAYER
    FAGE               0.030      0.030      1.004      0.315

  Specific indirect 2
    OBGEST
    PRGBP
    FAGE              -0.018      0.036     -0.485      0.628

  Specific indirect 3
    OBGEST
    PRGDM
    FAGE               0.000      0.009      0.009      0.993

  Specific indirect 4
    OBGEST
    PAYER
    FEDUC
    FAGE               0.004      0.004      1.010      0.312

  Specific indirect 5
    OBGEST
    PRECAREM
    PAYER
    FAGE              -0.001      0.000    -11.080      0.000

  Specific indirect 6
    OBGEST
    PRGBP
    PAYER
    FAGE               0.028      0.033      0.841      0.400

  Specific indirect 7
    OBGEST
    PRGDM
    PAYER
    FAGE               0.000      0.008      0.021      0.983

  Specific indirect 8
    OBGEST
    PRECAREM
    PAYER
    FEDUC
    FAGE               0.000      0.000    -11.311      0.000

  Specific indirect 9
    OBGEST
    PRGBP
    PAYER
    FEDUC
    FAGE               0.004      0.004      0.848      0.396

  Specific indirect 10
    OBGEST
    PRGDM
    PAYER
    FEDUC
    FAGE               0.000      0.001      0.021      0.983

  Direct
    OBGEST
    FAGE              -0.041      0.039     -1.066      0.287


Effects from MEDUC to OBGEST

  Total                0.719      0.551      1.305      0.192
  Total indirect       0.823      0.650      1.265      0.206

  Specific indirect 1
    OBGEST
    BMI
    MEDUC              0.199      0.113      1.764      0.078

  Specific indirect 2
    OBGEST
    WIC
    MEDUC              0.363      0.375      0.969      0.332

  Specific indirect 3
    OBGEST
    PRECAREM
    MEDUC             -0.002      0.000     -6.133      0.000

  Specific indirect 4
    OBGEST
    PRGBP
    MEDUC             -0.103      0.137     -0.750      0.453

  Specific indirect 5
    OBGEST
    PRGDM
    MEDUC              0.000      0.030      0.001      0.999

  Specific indirect 6
    OBGEST
    PRECAREM
    BMI
    MEDUC              0.000      0.000     -1.612      0.107

  Specific indirect 7
    OBGEST
    PRECAREM
    WIC
    MEDUC              0.003      0.001      6.663      0.000

  Specific indirect 8
    OBGEST
    PRGBP
    BMI
    MEDUC             -0.002      0.100     -0.022      0.982

  Specific indirect 9
    OBGEST
    PRGBP
    WIC
    MEDUC              0.393      0.419      0.938      0.348

  Specific indirect 10
    OBGEST
    PRGDM
    BMI
    MEDUC             -0.033      0.016     -2.006      0.045

  Specific indirect 11
    OBGEST
    PRGDM
    WIC
    MEDUC              0.005      0.107      0.042      0.966

  Direct
    OBGEST
    MEDUC             -0.103      0.120     -0.864      0.388


Effects from FEDUC to OBGEST

  Total                0.064      0.055      1.159      0.246
  Total indirect       0.064      0.055      1.159      0.246

  Specific indirect 1
    OBGEST
    PAYER
    FEDUC              0.033      0.033      1.004      0.315

  Specific indirect 2
    OBGEST
    PRECAREM
    PAYER
    FEDUC             -0.001      0.000    -11.087      0.000

  Specific indirect 3
    OBGEST
    PRGBP
    PAYER
    FEDUC              0.031      0.037      0.841      0.400

  Specific indirect 4
    OBGEST
    PRGDM
    PAYER
    FEDUC              0.000      0.009      0.021      0.983


Effects from MHT to OBGEST

  Total                0.102      0.022      4.612      0.000
  Total indirect       0.017      0.016      1.033      0.301

  Specific indirect 1
    OBGEST
    PRGBP
    MHT               -0.001      0.012     -0.081      0.935

  Specific indirect 2
    OBGEST
    PRGDM
    MHT                0.018      0.011      1.676      0.094

  Direct
    OBGEST
    MHT                0.086      0.019      4.399      0.000


Effects from BMI to OBGEST

  Total                0.172      0.188      0.914      0.361
  Total indirect      -0.037      0.108     -0.339      0.734

  Specific indirect 1
    OBGEST
    PRECAREM
    BMI                0.000      0.000     -1.657      0.097

  Specific indirect 2
    OBGEST
    PRGBP
    BMI               -0.002      0.105     -0.022      0.982

  Specific indirect 3
    OBGEST
    PRGDM
    BMI               -0.034      0.016     -2.141      0.032

  Direct
    OBGEST
    BMI                0.209      0.131      1.593      0.111


Effects from PAYER to OBGEST

  Total                0.289      0.251      1.154      0.249
  Total indirect       0.139      0.175      0.796      0.426

  Specific indirect 1
    OBGEST
    PRECAREM
    PAYER             -0.004      0.000    -10.972      0.000

  Specific indirect 2
    OBGEST
    PRGBP
    PAYER              0.142      0.170      0.839      0.402

  Specific indirect 3
    OBGEST
    PRGDM
    PAYER              0.001      0.040      0.021      0.983

  Direct
    OBGEST
    PAYER              0.150      0.150      1.002      0.316


Effects from WIC to OBGEST

  Total                1.311      0.917      1.431      0.153
  Total indirect       0.687      0.688      0.999      0.318

  Specific indirect 1
    OBGEST
    PRECAREM
    WIC                0.006      0.001      4.101      0.000

  Specific indirect 2
    OBGEST
    PRGBP
    WIC                0.674      0.664      1.014      0.311

  Specific indirect 3
    OBGEST
    PRGDM
    WIC                0.008      0.184      0.042      0.966

  Direct
    OBGEST
    WIC                0.624      0.621      1.005      0.315


Effects from PRECAREM to OBGEST

  Total                0.052      0.004     12.210      0.000
  Total indirect       0.000      0.000     -1.504      0.133

  Direct
    OBGEST
    PRECAREM           0.052      0.004     12.210      0.000


Effects from AFRAMM to PRECAREM via SOCDEP

  Sum of indirect      0.000      0.000    999.000      0.000


Effects from MHISP to PRECAREM via SOCDEP

  Sum of indirect      0.000      0.000    999.000      0.000


Effects from OTHM to PRECAREM via SOCDEP

  Sum of indirect      0.000      0.000    999.000      0.000


Effects from AFRAMF to PRECAREM via SOCDEP

  Sum of indirect      0.000      0.000    999.000      0.000


Effects from FHISP to PRECAREM via SOCDEP

  Sum of indirect      0.000      0.000    999.000      0.000


Effects from OTHF to PRECAREM via SOCDEP

  Sum of indirect      0.000      0.000    999.000      0.000


Effects from CIG0 to PRECAREM via SOCDEP

  Sum of indirect      0.000      0.000    999.000      0.000


Effects from MEDUC to PRECAREM via SOCDEP

  Sum of indirect      0.000      0.000    999.000      0.000


Effects from FEDUC to PRECAREM via SOCDEP

  Sum of indirect      0.000      0.000    999.000      0.000


Effects from FAGE to PRECAREM via SOCDEP

  Sum of indirect      0.000      0.000    999.000      0.000


Effects from MHT to PRECAREM via SOCDEP

  Sum of indirect      0.000      0.000    999.000      0.000


Effects from BMI to PRECAREM via SOCDEP

  Sum of indirect      0.000      0.000    999.000      0.000


Effects from AFRAMM to PRGBP via SOCDEP

  Sum of indirect      0.000      0.000    999.000      0.000


Effects from MHISP to PRGBP via SOCDEP

  Sum of indirect      0.000      0.000    999.000      0.000


Effects from OTHM to PRGBP via SOCDEP

  Sum of indirect      0.000      0.000    999.000      0.000


Effects from AFRAMF to PRGBP via SOCDEP

  Sum of indirect      0.000      0.000    999.000      0.000


Effects from FHISP to PRGBP via SOCDEP

  Sum of indirect      0.000      0.000    999.000      0.000


Effects from OTHF to PRGBP via SOCDEP

  Sum of indirect      0.000      0.000    999.000      0.000


Effects from CIG0 to PRGBP via SOCDEP

  Sum of indirect      0.000      0.000    999.000      0.000


Effects from MEDUC to PRGBP via SOCDEP

  Sum of indirect      0.000      0.000    999.000      0.000


Effects from FEDUC to PRGBP via SOCDEP

  Sum of indirect      0.000      0.000    999.000      0.000


Effects from FAGE to PRGBP via SOCDEP

  Sum of indirect      0.000      0.000    999.000      0.000


Effects from MHT to PRGBP via SOCDEP

  Sum of indirect      0.000      0.000    999.000      0.000


Effects from BMI to PRGBP via SOCDEP

  Sum of indirect      0.000      0.000    999.000      0.000


Effects from AFRAMM to PRGDM via SOCDEP

  Sum of indirect      0.000      0.000    999.000      0.000


Effects from MHISP to PRGDM via SOCDEP

  Sum of indirect      0.000      0.000    999.000      0.000


Effects from OTHM to PRGDM via SOCDEP

  Sum of indirect      0.000      0.000    999.000      0.000


Effects from AFRAMF to PRGDM via SOCDEP

  Sum of indirect      0.000      0.000    999.000      0.000


Effects from FHISP to PRGDM via SOCDEP

  Sum of indirect      0.000      0.000    999.000      0.000


Effects from OTHF to PRGDM via SOCDEP

  Sum of indirect      0.000      0.000    999.000      0.000


Effects from CIG0 to PRGDM via SOCDEP

  Sum of indirect      0.000      0.000    999.000      0.000


Effects from MEDUC to PRGDM via SOCDEP

  Sum of indirect      0.000      0.000    999.000      0.000


Effects from FEDUC to PRGDM via SOCDEP

  Sum of indirect      0.000      0.000    999.000      0.000


Effects from FAGE to PRGDM via SOCDEP

  Sum of indirect      0.000      0.000    999.000      0.000


Effects from MHT to PRGDM via SOCDEP

  Sum of indirect      0.000      0.000    999.000      0.000


Effects from BMI to PRGDM via SOCDEP

  Sum of indirect      0.000      0.000    999.000      0.000


Effects from AFRAMM to BWT via SOCDEP

  Sum of indirect      0.000      0.000    999.000      0.000


Effects from MHISP to BWT via SOCDEP

  Sum of indirect      0.000      0.000    999.000      0.000


Effects from OTHM to BWT via SOCDEP

  Sum of indirect      0.000      0.000    999.000      0.000


Effects from AFRAMF to BWT via SOCDEP

  Sum of indirect      0.000      0.000    999.000      0.000


Effects from FHISP to BWT via SOCDEP

  Sum of indirect      0.000      0.000    999.000      0.000


Effects from OTHF to BWT via SOCDEP

  Sum of indirect      0.000      0.000    999.000      0.000


Effects from CIG0 to BWT via SOCDEP

  Sum of indirect      0.000      0.000    999.000      0.000


Effects from MEDUC to BWT via SOCDEP

  Sum of indirect      0.000      0.000    999.000      0.000


Effects from FEDUC to BWT via SOCDEP

  Sum of indirect      0.000      0.000    999.000      0.000


Effects from FAGE to BWT via SOCDEP

  Sum of indirect      0.000      0.000    999.000      0.000


Effects from MHT to BWT via SOCDEP

  Sum of indirect      0.000      0.000    999.000      0.000


Effects from BMI to BWT via SOCDEP

  Sum of indirect      0.000      0.000    999.000      0.000


Effects from AFRAMM to OBGEST via SOCDEP

  Sum of indirect      0.000      0.000    999.000      0.000


Effects from MHISP to OBGEST via SOCDEP

  Sum of indirect      0.000      0.000    999.000      0.000


Effects from OTHM to OBGEST via SOCDEP

  Sum of indirect      0.000      0.000    999.000      0.000


Effects from AFRAMF to OBGEST via SOCDEP

  Sum of indirect      0.000      0.000    999.000      0.000


Effects from FHISP to OBGEST via SOCDEP

  Sum of indirect      0.000      0.000    999.000      0.000


Effects from OTHF to OBGEST via SOCDEP

  Sum of indirect      0.000      0.000    999.000      0.000


Effects from CIG0 to OBGEST via SOCDEP

  Sum of indirect      0.000      0.000    999.000      0.000


Effects from MEDUC to OBGEST via SOCDEP

  Sum of indirect      0.000      0.000    999.000      0.000


Effects from FEDUC to OBGEST via SOCDEP

  Sum of indirect      0.000      0.000    999.000      0.000


Effects from FAGE to OBGEST via SOCDEP

  Sum of indirect      0.000      0.000    999.000      0.000


Effects from MHT to OBGEST via SOCDEP

  Sum of indirect      0.000      0.000    999.000      0.000


Effects from BMI to OBGEST via SOCDEP

  Sum of indirect      0.000      0.000    999.000      0.000


STANDARDIZED TOTAL, TOTAL INDIRECT, SPECIFIC INDIRECT, AND DIRECT EFFECTS


STDYX Standardization

                                                    Two-Tailed
                    Estimate       S.E.  Est./S.E.    P-Value

Effects from AFRAMM to SOCDEP

  Total                0.000      0.000      0.000      1.000
  Total indirect       0.000      0.000      0.000      1.000


Effects from MHISP to SOCDEP

  Total                0.000      0.000      0.000      1.000
  Total indirect       0.000      0.000      0.000      1.000


Effects from OTHM to SOCDEP

  Total                0.000      0.000      0.000      1.000
  Total indirect       0.000      0.000      0.000      1.000


Effects from AFRAMF to SOCDEP

  Total                0.000      0.000      0.000      1.000
  Total indirect       0.000      0.000      0.000      1.000


Effects from FHISP to SOCDEP

  Total                0.000      0.000      0.000      1.000
  Total indirect       0.000      0.000      0.000      1.000


Effects from OTHF to SOCDEP

  Total                0.000      0.000      0.000      1.000
  Total indirect       0.000      0.000      0.000      1.000


Effects from AFRAMM to CIG0

  Total               -0.148      0.003    -43.704      0.000
  Total indirect       0.000      0.000      0.000      1.000

  Direct
    CIG0
    AFRAMM            -0.148      0.003    -43.704      0.000


Effects from MHISP to CIG0

  Total               -0.157      0.003    -49.943      0.000
  Total indirect       0.000      0.000      0.000      1.000

  Direct
    CIG0
    MHISP             -0.157      0.003    -49.943      0.000


Effects from OTHM to CIG0

  Total               -0.144      0.004    -37.753      0.000
  Total indirect       0.000      0.000      0.000      1.000

  Direct
    CIG0
    OTHM              -0.144      0.004    -37.753      0.000


Effects from AFRAMF to CIG0

  Total               -0.181      0.002    -77.689      0.000
  Total indirect       0.000      0.000      0.000      1.000

  Direct
    CIG0
    AFRAMF            -0.181      0.002    -77.689      0.000


Effects from FHISP to CIG0

  Total               -0.238      0.002   -102.590      0.000
  Total indirect       0.000      0.000      0.000      1.000

  Direct
    CIG0
    FHISP             -0.238      0.002   -102.590      0.000


Effects from OTHF to CIG0

  Total               -0.027      0.002    -10.953      0.000
  Total indirect       0.000      0.000      0.000      1.000

  Direct
    CIG0
    OTHF              -0.027      0.002    -10.953      0.000


Effects from AFRAMM to MEDUC

  Total               -0.050      0.002    -25.539      0.000
  Total indirect      -0.068      0.002    -33.611      0.000

  Specific indirect 1
    MEDUC
    CIG0
    AFRAMM            -0.068      0.002    -33.611      0.000

  Direct
    MEDUC
    AFRAMM             0.018      0.003      5.563      0.000


Effects from MHISP to MEDUC

  Total               -0.139      0.002    -85.385      0.000
  Total indirect      -0.073      0.002    -36.745      0.000

  Specific indirect 1
    MEDUC
    CIG0
    MHISP             -0.073      0.002    -36.745      0.000

  Direct
    MEDUC
    MHISP             -0.066      0.003    -22.582      0.000


Effects from OTHM to MEDUC

  Total                0.090      0.002     49.911      0.000
  Total indirect      -0.067      0.002    -32.660      0.000

  Specific indirect 1
    MEDUC
    CIG0
    OTHM              -0.067      0.002    -32.660      0.000

  Direct
    MEDUC
    OTHM               0.157      0.003     52.741      0.000


Effects from AFRAMF to MEDUC

  Total               -0.084      0.001    -62.125      0.000
  Total indirect      -0.084      0.001    -62.125      0.000

  Specific indirect 1
    MEDUC
    CIG0
    AFRAMF            -0.084      0.001    -62.125      0.000


Effects from FHISP to MEDUC

  Total               -0.110      0.001    -77.783      0.000
  Total indirect      -0.110      0.001    -77.783      0.000

  Specific indirect 1
    MEDUC
    CIG0
    FHISP             -0.110      0.001    -77.783      0.000


Effects from OTHF to MEDUC

  Total               -0.012      0.001    -10.832      0.000
  Total indirect      -0.012      0.001    -10.832      0.000

  Specific indirect 1
    MEDUC
    CIG0
    OTHF              -0.012      0.001    -10.832      0.000


Effects from AFRAMM to MEDUC

  Total               -0.050      0.002    -25.539      0.000
  Total indirect      -0.068      0.002    -33.611      0.000

  Specific indirect 1
    MEDUC
    CIG0
    AFRAMM            -0.068      0.002    -33.611      0.000

  Direct
    MEDUC
    AFRAMM             0.018      0.003      5.563      0.000


Effects from MHISP to MEDUC

  Total               -0.139      0.002    -85.385      0.000
  Total indirect      -0.073      0.002    -36.745      0.000

  Specific indirect 1
    MEDUC
    CIG0
    MHISP             -0.073      0.002    -36.745      0.000

  Direct
    MEDUC
    MHISP             -0.066      0.003    -22.582      0.000


Effects from OTHM to MEDUC

  Total                0.090      0.002     49.911      0.000
  Total indirect      -0.067      0.002    -32.660      0.000

  Specific indirect 1
    MEDUC
    CIG0
    OTHM              -0.067      0.002    -32.660      0.000

  Direct
    MEDUC
    OTHM               0.157      0.003     52.741      0.000


Effects from AFRAMF to MEDUC

  Total               -0.084      0.001    -62.125      0.000
  Total indirect      -0.084      0.001    -62.125      0.000

  Specific indirect 1
    MEDUC
    CIG0
    AFRAMF            -0.084      0.001    -62.125      0.000


Effects from FHISP to MEDUC

  Total               -0.110      0.001    -77.783      0.000
  Total indirect      -0.110      0.001    -77.783      0.000

  Specific indirect 1
    MEDUC
    CIG0
    FHISP             -0.110      0.001    -77.783      0.000


Effects from OTHF to MEDUC

  Total               -0.012      0.001    -10.832      0.000
  Total indirect      -0.012      0.001    -10.832      0.000

  Specific indirect 1
    MEDUC
    CIG0
    OTHF              -0.012      0.001    -10.832      0.000


Effects from AFRAMM to FEDUC

  Total                0.000      0.000      0.000      1.000
  Total indirect       0.000      0.000      0.000      1.000


Effects from MHISP to FEDUC

  Total                0.000      0.000      0.000      1.000
  Total indirect       0.000      0.000      0.000      1.000


Effects from OTHM to FEDUC

  Total                0.000      0.000      0.000      1.000
  Total indirect       0.000      0.000      0.000      1.000


Effects from AFRAMF to FEDUC

  Total               -0.153      0.002    -72.940      0.000
  Total indirect      -0.013      0.000    -47.443      0.000

  Specific indirect 1
    FEDUC
    FAGE
    AFRAMF            -0.013      0.000    -47.443      0.000

  Direct
    FEDUC
    AFRAMF            -0.141      0.002    -69.855      0.000


Effects from FHISP to FEDUC

  Total               -0.210      0.002   -130.571      0.000
  Total indirect      -0.011      0.000    -48.321      0.000

  Specific indirect 1
    FEDUC
    FAGE
    FHISP             -0.011      0.000    -48.321      0.000

  Direct
    FEDUC
    FHISP             -0.199      0.002   -129.769      0.000


Effects from OTHF to FEDUC

  Total                0.038      0.002     20.076      0.000
  Total indirect       0.000      0.000     -1.028      0.304

  Specific indirect 1
    FEDUC
    FAGE
    OTHF               0.000      0.000     -1.028      0.304

  Direct
    FEDUC
    OTHF               0.038      0.002     20.868      0.000


Effects from AFRAMM to FEDUC

  Total                0.000      0.000      0.000      1.000
  Total indirect       0.000      0.000      0.000      1.000


Effects from MHISP to FEDUC

  Total                0.000      0.000      0.000      1.000
  Total indirect       0.000      0.000      0.000      1.000


Effects from OTHM to FEDUC

  Total                0.000      0.000      0.000      1.000
  Total indirect       0.000      0.000      0.000      1.000


Effects from AFRAMF to FEDUC

  Total               -0.153      0.002    -72.940      0.000
  Total indirect      -0.013      0.000    -47.443      0.000

  Specific indirect 1
    FEDUC
    FAGE
    AFRAMF            -0.013      0.000    -47.443      0.000

  Direct
    FEDUC
    AFRAMF            -0.141      0.002    -69.855      0.000


Effects from FHISP to FEDUC

  Total               -0.210      0.002   -130.571      0.000
  Total indirect      -0.011      0.000    -48.321      0.000

  Specific indirect 1
    FEDUC
    FAGE
    FHISP             -0.011      0.000    -48.321      0.000

  Direct
    FEDUC
    FHISP             -0.199      0.002   -129.769      0.000


Effects from OTHF to FEDUC

  Total                0.038      0.002     20.076      0.000
  Total indirect       0.000      0.000     -1.028      0.304

  Specific indirect 1
    FEDUC
    FAGE
    OTHF               0.000      0.000     -1.028      0.304

  Direct
    FEDUC
    OTHF               0.038      0.002     20.868      0.000


Effects from AFRAMM to MAGE

  Total               -0.031      0.002    -18.093      0.000
  Total indirect      -0.057      0.002    -37.687      0.000

  Specific indirect 1
    MAGE
    CIG0
    AFRAMM            -0.057      0.002    -37.687      0.000

  Direct
    MAGE
    AFRAMM             0.025      0.002     10.239      0.000


Effects from MHISP to MAGE

  Total               -0.084      0.001    -58.235      0.000
  Total indirect      -0.060      0.001    -42.004      0.000

  Specific indirect 1
    MAGE
    CIG0
    MHISP             -0.060      0.001    -42.004      0.000

  Direct
    MAGE
    MHISP             -0.024      0.002    -10.704      0.000


Effects from OTHM to MAGE

  Total                0.122      0.002     72.681      0.000
  Total indirect      -0.055      0.002    -35.129      0.000

  Specific indirect 1
    MAGE
    CIG0
    OTHM              -0.055      0.002    -35.129      0.000

  Direct
    MAGE
    OTHM               0.177      0.002     72.072      0.000


Effects from AFRAMF to MAGE

  Total               -0.070      0.001    -71.666      0.000
  Total indirect      -0.070      0.001    -71.666      0.000

  Specific indirect 1
    MAGE
    CIG0
    AFRAMF            -0.070      0.001    -71.666      0.000


Effects from FHISP to MAGE

  Total               -0.092      0.001    -95.714      0.000
  Total indirect      -0.092      0.001    -95.714      0.000

  Specific indirect 1
    MAGE
    CIG0
    FHISP             -0.092      0.001    -95.714      0.000


Effects from OTHF to MAGE

  Total               -0.010      0.001    -10.883      0.000
  Total indirect      -0.010      0.001    -10.883      0.000

  Specific indirect 1
    MAGE
    CIG0
    OTHF              -0.010      0.001    -10.883      0.000


Effects from AFRAMM to FAGE

  Total                0.000      0.000      0.000      1.000
  Total indirect       0.000      0.000      0.000      1.000


Effects from MHISP to FAGE

  Total                0.000      0.000      0.000      1.000
  Total indirect       0.000      0.000      0.000      1.000


Effects from OTHM to FAGE

  Total                0.000      0.000      0.000      1.000
  Total indirect       0.000      0.000      0.000      1.000


Effects from AFRAMF to FAGE

  Total               -0.132      0.002    -75.963      0.000
  Total indirect       0.000      0.000      0.000      1.000

  Direct
    FAGE
    AFRAMF            -0.132      0.002    -75.963      0.000


Effects from FHISP to FAGE

  Total               -0.118      0.001    -79.259      0.000
  Total indirect       0.000      0.000      0.000      1.000

  Direct
    FAGE
    FHISP             -0.118      0.001    -79.259      0.000


Effects from OTHF to FAGE

  Total               -0.002      0.002     -1.029      0.304
  Total indirect       0.000      0.000      0.000      1.000

  Direct
    FAGE
    OTHF              -0.002      0.002     -1.029      0.304


Effects from AFRAMM to BMI

  Total                0.005      0.002      2.524      0.012
  Total indirect       0.134      0.038      3.554      0.000

  Specific indirect 1
    BMI
    MAGE
    AFRAMM             0.005      0.000     10.204      0.000

  Specific indirect 2
    BMI
    MEDUC
    AFRAMM             0.104      0.037      2.813      0.005

  Specific indirect 3
    BMI
    CIG0
    AFRAMM             0.433      0.099      4.379      0.000

  Specific indirect 4
    BMI
    MAGE
    CIG0
    AFRAMM            -0.011      0.000    -31.858      0.000

  Specific indirect 5
    BMI
    MEDUC
    CIG0
    AFRAMM            -0.397      0.099     -4.030      0.000

  Direct
    BMI
    AFRAMM            -0.130      0.038     -3.426      0.001


Effects from MHISP to BMI

  Total                0.028      0.002     18.117      0.000
  Total indirect      -0.362      0.081     -4.455      0.000

  Specific indirect 1
    BMI
    MAGE
    MHISP             -0.005      0.000    -10.387      0.000

  Specific indirect 2
    BMI
    MEDUC
    MHISP             -0.384      0.081     -4.709      0.000

  Specific indirect 3
    BMI
    CIG0
    MHISP              0.460      0.105      4.397      0.000

  Specific indirect 4
    BMI
    MAGE
    CIG0
    MHISP             -0.012      0.000    -34.318      0.000

  Specific indirect 5
    BMI
    MEDUC
    CIG0
    MHISP             -0.421      0.104     -4.045      0.000

  Direct
    BMI
    MHISP              0.390      0.081      4.800      0.000


Effects from OTHM to BMI

  Total               -0.096      0.002    -50.440      0.000
  Total indirect       0.969      0.217      4.461      0.000

  Specific indirect 1
    BMI
    MAGE
    OTHM               0.035      0.001     45.070      0.000

  Specific indirect 2
    BMI
    MEDUC
    OTHM               0.910      0.217      4.193      0.000

  Specific indirect 3
    BMI
    CIG0
    OTHM               0.423      0.095      4.434      0.000

  Specific indirect 4
    BMI
    MAGE
    CIG0
    OTHM              -0.011      0.000    -30.210      0.000

  Specific indirect 5
    BMI
    MEDUC
    CIG0
    OTHM              -0.388      0.095     -4.078      0.000

  Direct
    BMI
    OTHM              -1.065      0.217     -4.902      0.000


Effects from AFRAMF to BMI

  Total                0.030      0.001     31.942      0.000
  Total indirect       0.030      0.001     31.942      0.000

  Specific indirect 1
    BMI
    CIG0
    AFRAMF             0.531      0.117      4.528      0.000

  Specific indirect 2
    BMI
    MAGE
    CIG0
    AFRAMF            -0.014      0.000    -46.392      0.000

  Specific indirect 3
    BMI
    MEDUC
    CIG0
    AFRAMF            -0.486      0.117     -4.155      0.000


Effects from FHISP to BMI

  Total                0.040      0.001     33.278      0.000
  Total indirect       0.040      0.001     33.278      0.000

  Specific indirect 1
    BMI
    CIG0
    FHISP              0.698      0.153      4.546      0.000

  Specific indirect 2
    BMI
    MAGE
    CIG0
    FHISP             -0.018      0.000    -51.023      0.000

  Specific indirect 3
    BMI
    MEDUC
    CIG0
    FHISP             -0.640      0.153     -4.169      0.000


Effects from OTHF to BMI

  Total                0.004      0.000     10.386      0.000
  Total indirect       0.004      0.000     10.386      0.000

  Specific indirect 1
    BMI
    CIG0
    OTHF               0.078      0.019      4.169      0.000

  Specific indirect 2
    BMI
    MAGE
    CIG0
    OTHF              -0.002      0.000    -10.697      0.000

  Specific indirect 3
    BMI
    MEDUC
    CIG0
    OTHF              -0.072      0.019     -3.871      0.000


Effects from AFRAMM to MHT

  Total               -0.022      0.002    -12.364      0.000
  Total indirect       0.000      0.000      0.000      1.000

  Direct
    MHT
    AFRAMM            -0.022      0.002    -12.364      0.000


Effects from MHISP to MHT

  Total               -0.193      0.001   -129.488      0.000
  Total indirect       0.000      0.000      0.000      1.000

  Direct
    MHT
    MHISP             -0.193      0.001   -129.488      0.000


Effects from OTHM to MHT

  Total               -0.184      0.002   -104.592      0.000
  Total indirect       0.000      0.000      0.000      1.000

  Direct
    MHT
    OTHM              -0.184      0.002   -104.592      0.000


Effects from AFRAMF to MHT

  Total                0.000      0.000      0.000      1.000
  Total indirect       0.000      0.000      0.000      1.000


Effects from FHISP to MHT

  Total                0.000      0.000      0.000      1.000
  Total indirect       0.000      0.000      0.000      1.000


Effects from OTHF to MHT

  Total                0.000      0.000      0.000      1.000
  Total indirect       0.000      0.000      0.000      1.000


Effects from AFRAMM to PAYER

  Total                0.000      0.000      0.000      1.000
  Total indirect       0.000      0.000      0.000      1.000


Effects from MHISP to PAYER

  Total                0.000      0.000      0.000      1.000
  Total indirect       0.000      0.000      0.000      1.000


Effects from OTHM to PAYER

  Total                0.000      0.000      0.000      1.000
  Total indirect       0.000      0.000      0.000      1.000


Effects from AFRAMF to PAYER

  Total               -0.064      0.001    -63.142      0.000
  Total indirect      -0.064      0.001    -63.142      0.000

  Specific indirect 1
    PAYER
    FAGE
    AFRAMF            -0.025      0.000    -61.754      0.000

  Specific indirect 2
    PAYER
    FEDUC
    AFRAMF            -0.036      0.001    -51.036      0.000

  Specific indirect 3
    PAYER
    FEDUC
    FAGE
    AFRAMF            -0.003      0.000    -36.437      0.000


Effects from FHISP to PAYER

  Total               -0.076      0.001    -74.559      0.000
  Total indirect      -0.076      0.001    -74.559      0.000

  Specific indirect 1
    PAYER
    FAGE
    FHISP             -0.022      0.000    -63.507      0.000

  Specific indirect 2
    PAYER
    FEDUC
    FHISP             -0.051      0.001    -66.935      0.000

  Specific indirect 3
    PAYER
    FEDUC
    FAGE
    FHISP             -0.003      0.000    -36.663      0.000


Effects from OTHF to PAYER

  Total                0.009      0.001     13.563      0.000
  Total indirect       0.009      0.001     13.563      0.000

  Specific indirect 1
    PAYER
    FAGE
    OTHF               0.000      0.000     -1.029      0.304

  Specific indirect 2
    PAYER
    FEDUC
    OTHF               0.010      0.000     20.457      0.000

  Specific indirect 3
    PAYER
    FEDUC
    FAGE
    OTHF               0.000      0.000     -1.028      0.304


Effects from SOCDEP to PAYER

  Total               -0.605      0.002   -332.343      0.000
  Total indirect      -0.268      0.002   -119.061      0.000

  Specific indirect 1
    PAYER
    FAGE
    SOCDEP            -0.082      0.001   -143.920      0.000

  Specific indirect 2
    PAYER
    FEDUC
    SOCDEP            -0.175      0.002    -90.417      0.000

  Specific indirect 3
    PAYER
    FEDUC
    FAGE
    SOCDEP            -0.011      0.000    -49.061      0.000

  Direct
    PAYER
    SOCDEP            -0.337      0.004    -91.618      0.000


Effects from CIG0 to PAYER

  Total                0.000      0.000      0.000      1.000
  Total indirect       0.000      0.000      0.000      1.000


Effects from MAGE to PAYER

  Total                0.000      0.000      0.000      1.000
  Total indirect       0.000      0.000      0.000      1.000


Effects from FAGE to PAYER

  Total                0.213      0.002    116.984      0.000
  Total indirect       0.025      0.001     44.175      0.000

  Specific indirect 1
    PAYER
    FEDUC
    FAGE               0.025      0.001     44.175      0.000

  Direct
    PAYER
    FAGE               0.188      0.001    126.388      0.000


Effects from MEDUC to PAYER

  Total                0.000      0.000      0.000      1.000
  Total indirect       0.000      0.000      0.000      1.000


Effects from FEDUC to PAYER

  Total                0.258      0.003     86.786      0.000
  Total indirect       0.000      0.000      0.000      1.000

  Direct
    PAYER
    FEDUC              0.258      0.003     86.786      0.000


Effects from MHT to PAYER

  Total                0.000      0.000      0.000      1.000
  Total indirect       0.000      0.000      0.000      1.000


Effects from BMI to PAYER

  Total                0.000      0.000      0.000      1.000
  Total indirect       0.000      0.000      0.000      1.000


Effects from AFRAMM to WIC

  Total                0.117      0.002     52.593      0.000
  Total indirect      -0.304      0.071     -4.270      0.000

  Specific indirect 1
    WIC
    MAGE
    AFRAMM            -0.004      0.000     -9.585      0.000

  Specific indirect 2
    WIC
    MEDUC
    AFRAMM             0.110      0.040      2.767      0.006

  Specific indirect 3
    WIC
    MAGE
    CIG0
    AFRAMM             0.008      0.000     24.426      0.000

  Specific indirect 4
    WIC
    MEDUC
    CIG0
    AFRAMM            -0.418      0.106     -3.927      0.000

  Direct
    WIC
    AFRAMM             0.421      0.071      5.927      0.000


Effects from MHISP to WIC

  Total                0.149      0.002     76.143      0.000
  Total indirect      -0.836      0.199     -4.190      0.000

  Specific indirect 1
    WIC
    MAGE
    MHISP              0.003      0.000     10.439      0.000

  Specific indirect 2
    WIC
    MEDUC
    MHISP             -0.404      0.089     -4.566      0.000

  Specific indirect 3
    WIC
    MAGE
    CIG0
    MHISP              0.008      0.000     25.548      0.000

  Specific indirect 4
    WIC
    MEDUC
    CIG0
    MHISP             -0.444      0.113     -3.941      0.000

  Direct
    WIC
    MHISP              0.985      0.199      4.945      0.000


Effects from OTHM to WIC

  Total               -0.037      0.003    -14.757      0.000
  Total indirect       0.533      0.133      4.022      0.000

  Specific indirect 1
    WIC
    MAGE
    OTHM              -0.025      0.001    -30.015      0.000

  Specific indirect 2
    WIC
    MEDUC
    OTHM               0.958      0.235      4.080      0.000

  Specific indirect 3
    WIC
    MAGE
    CIG0
    OTHM               0.008      0.000     23.823      0.000

  Specific indirect 4
    WIC
    MEDUC
    CIG0
    OTHM              -0.408      0.103     -3.972      0.000

  Direct
    WIC
    OTHM              -0.570      0.133     -4.298      0.000


Effects from AFRAMF to WIC

  Total                0.193      0.002     86.622      0.000
  Total indirect      -0.502      0.127     -3.968      0.000

  Specific indirect 1
    WIC
    MAGE
    CIG0
    AFRAMF             0.010      0.000     29.552      0.000

  Specific indirect 2
    WIC
    MEDUC
    CIG0
    AFRAMF            -0.512      0.127     -4.043      0.000

  Direct
    WIC
    AFRAMF             0.695      0.127      5.468      0.000


Effects from FHISP to WIC

  Total                0.186      0.002     95.645      0.000
  Total indirect      -0.661      0.166     -3.981      0.000

  Specific indirect 1
    WIC
    MAGE
    CIG0
    FHISP              0.013      0.000     30.936      0.000

  Specific indirect 2
    WIC
    MEDUC
    CIG0
    FHISP             -0.674      0.166     -4.057      0.000

  Direct
    WIC
    FHISP              0.847      0.166      5.084      0.000


Effects from OTHF to WIC

  Total                0.046      0.002     18.504      0.000
  Total indirect      -0.074      0.020     -3.719      0.000

  Specific indirect 1
    WIC
    MAGE
    CIG0
    OTHF               0.001      0.000     10.322      0.000

  Specific indirect 2
    WIC
    MEDUC
    CIG0
    OTHF              -0.075      0.020     -3.781      0.000

  Direct
    WIC
    OTHF               0.120      0.020      5.873      0.000


Effects from SOCDEP to WIC

  Total                0.705      0.004    160.592      0.000
  Total indirect      -5.432      1.331     -4.081      0.000

  Specific indirect 1
    WIC
    MAGE
    SOCDEP             0.113      0.003     33.263      0.000

  Specific indirect 2
    WIC
    MEDUC
    SOCDEP            -7.312      1.781     -4.105      0.000

  Specific indirect 3
    WIC
    MAGE
    CIG0
    SOCDEP            -0.034      0.001    -30.375      0.000

  Specific indirect 4
    WIC
    MEDUC
    CIG0
    SOCDEP             1.801      0.450      3.999      0.000

  Direct
    WIC
    SOCDEP             6.138      1.332      4.609      0.000


Effects from CIG0 to WIC

  Total                2.780      0.707      3.934      0.000
  Total indirect       2.780      0.707      3.934      0.000

  Specific indirect 1
    WIC
    MAGE
    CIG0              -0.054      0.002    -31.220      0.000

  Specific indirect 2
    WIC
    MEDUC
    CIG0               2.835      0.707      4.008      0.000


Effects from MAGE to WIC

  Total               -0.141      0.004    -33.507      0.000
  Total indirect       0.000      0.000      0.000      1.000

  Direct
    WIC
    MAGE              -0.141      0.004    -33.507      0.000


Effects from FAGE to WIC

  Total                0.000      0.000      0.000      1.000
  Total indirect       0.000      0.000      0.000      1.000


Effects from MEDUC to WIC

  Total                6.114      1.462      4.183      0.000
  Total indirect       0.000      0.000      0.000      1.000

  Direct
    WIC
    MEDUC              6.114      1.462      4.183      0.000


Effects from FEDUC to WIC

  Total                0.000      0.000      0.000      1.000
  Total indirect       0.000      0.000      0.000      1.000


Effects from MHT to WIC

  Total                0.000      0.000      0.000      1.000
  Total indirect       0.000      0.000      0.000      1.000


Effects from BMI to WIC

  Total                0.000      0.000      0.000      1.000
  Total indirect       0.000      0.000      0.000      1.000


Effects from AFRAMM to PRECAREM

  Total                0.015      0.001     27.402      0.000
  Total indirect       0.015      0.001     27.402      0.000

  Specific indirect 1
    PRECAREM
    MAGE
    AFRAMM             0.000      0.000     -4.661      0.000

  Specific indirect 2
    PRECAREM
    MEDUC
    AFRAMM            -0.003      0.001     -5.427      0.000

  Specific indirect 3
    PRECAREM
    BMI
    AFRAMM             0.000      0.000      1.449      0.147

  Specific indirect 4
    PRECAREM
    CIG0
    AFRAMM            -0.001      0.001     -0.753      0.451

  Specific indirect 5
    PRECAREM
    WIC
    AFRAMM             0.022      0.004      5.575      0.000

  Specific indirect 6
    PRECAREM
    MAGE
    CIG0
    AFRAMM             0.000      0.000      5.061      0.000

  Specific indirect 7
    PRECAREM
    MEDUC
    CIG0
    AFRAMM             0.012      0.001     20.892      0.000

  Specific indirect 8
    PRECAREM
    BMI
    MAGE
    AFRAMM             0.000      0.000     -1.633      0.102

  Specific indirect 9
    PRECAREM
    BMI
    MEDUC
    AFRAMM             0.000      0.000     -1.380      0.168

  Specific indirect 10
    PRECAREM
    BMI
    CIG0
    AFRAMM            -0.001      0.001     -1.502      0.133

  Specific indirect 11
    PRECAREM
    WIC
    MAGE
    AFRAMM             0.000      0.000     -7.950      0.000

  Specific indirect 12
    PRECAREM
    WIC
    MEDUC
    AFRAMM             0.006      0.002      2.728      0.006

  Specific indirect 13
    PRECAREM
    BMI
    MAGE
    CIG0
    AFRAMM             0.000      0.000      1.658      0.097

  Specific indirect 14
    PRECAREM
    BMI
    MEDUC
    CIG0
    AFRAMM             0.001      0.001      1.482      0.138

  Specific indirect 15
    PRECAREM
    WIC
    MAGE
    CIG0
    AFRAMM             0.000      0.000     12.349      0.000

  Specific indirect 16
    PRECAREM
    WIC
    MEDUC
    CIG0
    AFRAMM            -0.022      0.006     -3.832      0.000


Effects from MHISP to PRECAREM

  Total                0.032      0.001     41.638      0.000
  Total indirect       0.032      0.001     41.638      0.000

  Specific indirect 1
    PRECAREM
    MAGE
    MHISP              0.000      0.000      4.455      0.000

  Specific indirect 2
    PRECAREM
    MEDUC
    MHISP              0.012      0.001     17.585      0.000

  Specific indirect 3
    PRECAREM
    BMI
    MHISP             -0.001      0.001     -1.516      0.130

  Specific indirect 4
    PRECAREM
    CIG0
    MHISP             -0.001      0.001     -0.753      0.451

  Specific indirect 5
    PRECAREM
    WIC
    MHISP              0.052      0.011      4.745      0.000

  Specific indirect 6
    PRECAREM
    MAGE
    CIG0
    MHISP              0.000      0.000      5.066      0.000

  Specific indirect 7
    PRECAREM
    MEDUC
    CIG0
    MHISP              0.013      0.001     21.551      0.000

  Specific indirect 8
    PRECAREM
    BMI
    MAGE
    MHISP              0.000      0.000      1.645      0.100

  Specific indirect 9
    PRECAREM
    BMI
    MEDUC
    MHISP              0.001      0.001      1.513      0.130

  Specific indirect 10
    PRECAREM
    BMI
    CIG0
    MHISP             -0.001      0.001     -1.503      0.133

  Specific indirect 11
    PRECAREM
    WIC
    MAGE
    MHISP              0.000      0.000      8.472      0.000

  Specific indirect 12
    PRECAREM
    WIC
    MEDUC
    MHISP             -0.021      0.005     -4.423      0.000

  Specific indirect 13
    PRECAREM
    BMI
    MAGE
    CIG0
    MHISP              0.000      0.000      1.659      0.097

  Specific indirect 14
    PRECAREM
    BMI
    MEDUC
    CIG0
    MHISP              0.001      0.001      1.483      0.138

  Specific indirect 15
    PRECAREM
    WIC
    MAGE
    CIG0
    MHISP              0.000      0.000     12.506      0.000

  Specific indirect 16
    PRECAREM
    WIC
    MEDUC
    CIG0
    MHISP             -0.023      0.006     -3.846      0.000


Effects from OTHM to PRECAREM

  Total               -0.019      0.001    -13.302      0.000
  Total indirect      -0.019      0.001    -13.302      0.000

  Specific indirect 1
    PRECAREM
    MAGE
    OTHM              -0.001      0.000     -5.056      0.000

  Specific indirect 2
    PRECAREM
    MEDUC
    OTHM              -0.028      0.001    -23.997      0.000

  Specific indirect 3
    PRECAREM
    BMI
    OTHM               0.003      0.002      1.523      0.128

  Specific indirect 4
    PRECAREM
    CIG0
    OTHM              -0.001      0.001     -0.753      0.452

  Specific indirect 5
    PRECAREM
    WIC
    OTHM              -0.030      0.007     -4.174      0.000

  Specific indirect 6
    PRECAREM
    MAGE
    CIG0
    OTHM               0.000      0.000      5.035      0.000

  Specific indirect 7
    PRECAREM
    MEDUC
    CIG0
    OTHM               0.012      0.001     20.616      0.000

  Specific indirect 8
    PRECAREM
    BMI
    MAGE
    OTHM               0.000      0.000     -1.660      0.097

  Specific indirect 9
    PRECAREM
    BMI
    MEDUC
    OTHM              -0.002      0.002     -1.490      0.136

  Specific indirect 10
    PRECAREM
    BMI
    CIG0
    OTHM              -0.001      0.001     -1.505      0.132

  Specific indirect 11
    PRECAREM
    WIC
    MAGE
    OTHM              -0.001      0.000    -12.973      0.000

  Specific indirect 12
    PRECAREM
    WIC
    MEDUC
    OTHM               0.050      0.013      3.975      0.000

  Specific indirect 13
    PRECAREM
    BMI
    MAGE
    CIG0
    OTHM               0.000      0.000      1.658      0.097

  Specific indirect 14
    PRECAREM
    BMI
    MEDUC
    CIG0
    OTHM               0.001      0.001      1.485      0.138

  Specific indirect 15
    PRECAREM
    WIC
    MAGE
    CIG0
    OTHM               0.000      0.000     12.285      0.000

  Specific indirect 16
    PRECAREM
    WIC
    MEDUC
    CIG0
    OTHM              -0.021      0.006     -3.874      0.000


Effects from AFRAMF to PRECAREM

  Total                0.030      0.001     50.151      0.000
  Total indirect       0.030      0.001     50.151      0.000

  Specific indirect 1
    PRECAREM
    CIG0
    AFRAMF            -0.001      0.001     -0.753      0.451

  Specific indirect 2
    PRECAREM
    WIC
    AFRAMF             0.036      0.007      5.182      0.000

  Specific indirect 3
    PRECAREM
    PAYER
    FAGE
    AFRAMF             0.002      0.000     23.953      0.000

  Specific indirect 4
    PRECAREM
    PAYER
    FEDUC
    AFRAMF             0.003      0.000     23.480      0.000

  Specific indirect 5
    PRECAREM
    MAGE
    CIG0
    AFRAMF             0.001      0.000      5.058      0.000

  Specific indirect 6
    PRECAREM
    MEDUC
    CIG0
    AFRAMF             0.015      0.001     24.486      0.000

  Specific indirect 7
    PRECAREM
    BMI
    CIG0
    AFRAMF            -0.001      0.001     -1.508      0.132

  Specific indirect 8
    PRECAREM
    PAYER
    FEDUC
    FAGE
    AFRAMF             0.000      0.000     21.848      0.000

  Specific indirect 9
    PRECAREM
    BMI
    MAGE
    CIG0
    AFRAMF             0.000      0.000      1.659      0.097

  Specific indirect 10
    PRECAREM
    BMI
    MEDUC
    CIG0
    AFRAMF             0.001      0.001      1.488      0.137

  Specific indirect 11
    PRECAREM
    WIC
    MAGE
    CIG0
    AFRAMF             0.001      0.000     12.969      0.000

  Specific indirect 12
    PRECAREM
    WIC
    MEDUC
    CIG0
    AFRAMF            -0.027      0.007     -3.942      0.000


Effects from FHISP to PRECAREM

  Total                0.035      0.001     55.979      0.000
  Total indirect       0.035      0.001     55.979      0.000

  Specific indirect 1
    PRECAREM
    CIG0
    FHISP             -0.001      0.001     -0.753      0.451

  Specific indirect 2
    PRECAREM
    WIC
    FHISP              0.044      0.009      4.860      0.000

  Specific indirect 3
    PRECAREM
    PAYER
    FAGE
    FHISP              0.002      0.000     24.020      0.000

  Specific indirect 4
    PRECAREM
    PAYER
    FEDUC
    FHISP              0.004      0.000     24.493      0.000

  Specific indirect 5
    PRECAREM
    MAGE
    CIG0
    FHISP              0.001      0.000      5.061      0.000

  Specific indirect 6
    PRECAREM
    MEDUC
    CIG0
    FHISP              0.019      0.001     25.300      0.000

  Specific indirect 7
    PRECAREM
    BMI
    CIG0
    FHISP             -0.002      0.001     -1.508      0.131

  Specific indirect 8
    PRECAREM
    PAYER
    FEDUC
    FAGE
    FHISP              0.000      0.000     21.873      0.000

  Specific indirect 9
    PRECAREM
    BMI
    MAGE
    CIG0
    FHISP              0.000      0.000      1.660      0.097

  Specific indirect 10
    PRECAREM
    BMI
    MEDUC
    CIG0
    FHISP              0.002      0.001      1.489      0.137

  Specific indirect 11
    PRECAREM
    WIC
    MAGE
    CIG0
    FHISP              0.001      0.000     13.078      0.000

  Specific indirect 12
    PRECAREM
    WIC
    MEDUC
    CIG0
    FHISP             -0.035      0.009     -3.955      0.000


Effects from OTHF to PRECAREM

  Total                0.004      0.000     10.862      0.000
  Total indirect       0.004      0.000     10.862      0.000

  Specific indirect 1
    PRECAREM
    CIG0
    OTHF               0.000      0.000     -0.750      0.453

  Specific indirect 2
    PRECAREM
    WIC
    OTHF               0.006      0.001      5.483      0.000

  Specific indirect 3
    PRECAREM
    PAYER
    FAGE
    OTHF               0.000      0.000      1.028      0.304

  Specific indirect 4
    PRECAREM
    PAYER
    FEDUC
    OTHF              -0.001      0.000    -15.997      0.000

  Specific indirect 5
    PRECAREM
    MAGE
    CIG0
    OTHF               0.000      0.000      4.601      0.000

  Specific indirect 6
    PRECAREM
    MEDUC
    CIG0
    OTHF               0.002      0.000      9.938      0.000

  Specific indirect 7
    PRECAREM
    BMI
    CIG0
    OTHF               0.000      0.000     -1.498      0.134

  Specific indirect 8
    PRECAREM
    PAYER
    FEDUC
    FAGE
    OTHF               0.000      0.000      1.028      0.304

  Specific indirect 9
    PRECAREM
    BMI
    MAGE
    CIG0
    OTHF               0.000      0.000      1.647      0.100

  Specific indirect 10
    PRECAREM
    BMI
    MEDUC
    CIG0
    OTHF               0.000      0.000      1.478      0.139

  Specific indirect 11
    PRECAREM
    WIC
    MAGE
    CIG0
    OTHF               0.000      0.000      8.303      0.000

  Specific indirect 12
    PRECAREM
    WIC
    MEDUC
    CIG0
    OTHF              -0.004      0.001     -3.690      0.000


Effects from SOCDEP to PRECAREM

  Total                0.133      0.001     90.319      0.000
  Total indirect       0.249      0.010     25.926      0.000

  Specific indirect 1
    PRECAREM
    PAYER
    SOCDEP             0.026      0.001     23.987      0.000

  Specific indirect 2
    PRECAREM
    MAGE
    SOCDEP             0.007      0.001      5.062      0.000

  Specific indirect 3
    PRECAREM
    MEDUC
    SOCDEP             0.210      0.008     26.548      0.000

  Specific indirect 4
    PRECAREM
    BMI
    SOCDEP            -0.020      0.013     -1.506      0.132

  Specific indirect 5
    PRECAREM
    CIG0
    SOCDEP             0.002      0.003      0.753      0.451

  Specific indirect 6
    PRECAREM
    WIC
    SOCDEP             0.322      0.072      4.448      0.000

  Specific indirect 7
    PRECAREM
    PAYER
    FAGE
    SOCDEP             0.006      0.000     25.296      0.000

  Specific indirect 8
    PRECAREM
    PAYER
    FEDUC
    SOCDEP             0.014      0.001     25.052      0.000

  Specific indirect 9
    PRECAREM
    MAGE
    CIG0
    SOCDEP            -0.002      0.000     -5.079      0.000

  Specific indirect 10
    PRECAREM
    MEDUC
    CIG0
    SOCDEP            -0.052      0.002    -24.546      0.000

  Specific indirect 11
    PRECAREM
    BMI
    MAGE
    SOCDEP             0.000      0.000      1.660      0.097

  Specific indirect 12
    PRECAREM
    BMI
    MEDUC
    SOCDEP             0.018      0.012      1.492      0.136

  Specific indirect 13
    PRECAREM
    BMI
    CIG0
    SOCDEP             0.005      0.003      1.506      0.132

  Specific indirect 14
    PRECAREM
    WIC
    MAGE
    SOCDEP             0.006      0.000     13.216      0.000

  Specific indirect 15
    PRECAREM
    WIC
    MEDUC
    SOCDEP            -0.383      0.096     -3.999      0.000

  Specific indirect 16
    PRECAREM
    PAYER
    FEDUC
    FAGE
    SOCDEP             0.001      0.000     23.629      0.000

  Specific indirect 17
    PRECAREM
    BMI
    MAGE
    CIG0
    SOCDEP             0.000      0.000     -1.660      0.097

  Specific indirect 18
    PRECAREM
    BMI
    MEDUC
    CIG0
    SOCDEP            -0.005      0.003     -1.486      0.137

  Specific indirect 19
    PRECAREM
    WIC
    MAGE
    CIG0
    SOCDEP            -0.002      0.000    -13.004      0.000

  Specific indirect 20
    PRECAREM
    WIC
    MEDUC
    CIG0
    SOCDEP             0.094      0.024      3.901      0.000

  Direct
    PRECAREM
    SOCDEP            -0.115      0.009    -12.477      0.000


Effects from CIG0 to PRECAREM

  Total                0.065      0.037      1.738      0.082
  Total indirect       0.062      0.037      1.660      0.097

  Specific indirect 1
    PRECAREM
    MAGE
    CIG0              -0.003      0.001     -5.079      0.000

  Specific indirect 2
    PRECAREM
    MEDUC
    CIG0              -0.081      0.003    -25.063      0.000

  Specific indirect 3
    PRECAREM
    BMI
    CIG0               0.008      0.005      1.506      0.132

  Specific indirect 4
    PRECAREM
    BMI
    MAGE
    CIG0               0.000      0.000     -1.660      0.097

  Specific indirect 5
    PRECAREM
    BMI
    MEDUC
    CIG0              -0.007      0.005     -1.486      0.137

  Specific indirect 6
    PRECAREM
    WIC
    MAGE
    CIG0              -0.003      0.000    -13.069      0.000

  Specific indirect 7
    PRECAREM
    WIC
    MEDUC
    CIG0               0.149      0.038      3.909      0.000

  Direct
    PRECAREM
    CIG0               0.004      0.005      0.753      0.451


Effects from MAGE to PRECAREM

  Total               -0.016      0.002    -10.170      0.000
  Total indirect      -0.008      0.001    -14.542      0.000

  Specific indirect 1
    PRECAREM
    BMI
    MAGE              -0.001      0.000     -1.660      0.097

  Specific indirect 2
    PRECAREM
    WIC
    MAGE              -0.007      0.001    -13.242      0.000

  Direct
    PRECAREM
    MAGE              -0.008      0.002     -5.059      0.000


Effects from FAGE to PRECAREM

  Total               -0.017      0.001    -25.400      0.000
  Total indirect      -0.017      0.001    -25.400      0.000

  Specific indirect 1
    PRECAREM
    PAYER
    FAGE              -0.015      0.001    -25.354      0.000

  Specific indirect 2
    PRECAREM
    PAYER
    FEDUC
    FAGE              -0.002      0.000    -23.146      0.000


Effects from MEDUC to PRECAREM

  Total                0.129      0.075      1.722      0.085
  Total indirect       0.305      0.076      4.014      0.000

  Specific indirect 1
    PRECAREM
    BMI
    MEDUC             -0.015      0.010     -1.496      0.135

  Specific indirect 2
    PRECAREM
    WIC
    MEDUC              0.320      0.079      4.069      0.000

  Direct
    PRECAREM
    MEDUC             -0.176      0.007    -26.812      0.000


Effects from FEDUC to PRECAREM

  Total               -0.020      0.001    -25.070      0.000
  Total indirect      -0.020      0.001    -25.070      0.000

  Specific indirect 1
    PRECAREM
    PAYER
    FEDUC             -0.020      0.001    -25.070      0.000


Effects from MHT to PRECAREM

  Total                0.000      0.000      0.000      1.000
  Total indirect       0.000      0.000      0.000      1.000


Effects from BMI to PRECAREM

  Total               -0.003      0.002     -1.654      0.098
  Total indirect       0.000      0.000      0.000      1.000

  Direct
    PRECAREM
    BMI               -0.003      0.002     -1.654      0.098


Effects from AFRAMM to PRGBP

  Total                0.011      0.003      3.126      0.002
  Total indirect      -0.076      0.072     -1.055      0.291

  Specific indirect 1
    PRGBP
    MAGE
    AFRAMM            -0.003      0.004     -0.776      0.437

  Specific indirect 2
    PRGBP
    MHT
    AFRAMM             0.000      0.000     -0.080      0.936

  Specific indirect 3
    PRGBP
    MEDUC
    AFRAMM             0.023      0.023      1.000      0.317

  Specific indirect 4
    PRGBP
    BMI
    AFRAMM            -0.001      0.027     -0.022      0.982

  Specific indirect 5
    PRGBP
    CIG0
    AFRAMM             0.076      0.079      0.955      0.340

  Specific indirect 6
    PRGBP
    WIC
    AFRAMM            -0.331      0.281     -1.178      0.239

  Specific indirect 7
    PRGBP
    MAGE
    CIG0
    AFRAMM             0.007      0.009      0.771      0.441

  Specific indirect 8
    PRGBP
    MEDUC
    CIG0
    AFRAMM            -0.086      0.089     -0.967      0.334

  Specific indirect 9
    PRGBP
    BMI
    MAGE
    AFRAMM             0.000      0.001      0.022      0.982

  Specific indirect 10
    PRGBP
    BMI
    MEDUC
    AFRAMM             0.000      0.022      0.022      0.982

  Specific indirect 11
    PRGBP
    BMI
    CIG0
    AFRAMM             0.002      0.092      0.022      0.982

  Specific indirect 12
    PRGBP
    WIC
    MAGE
    AFRAMM             0.003      0.003      1.053      0.292

  Specific indirect 13
    PRGBP
    WIC
    MEDUC
    AFRAMM            -0.086      0.067     -1.282      0.200

  Specific indirect 14
    PRGBP
    BMI
    MAGE
    CIG0
    AFRAMM             0.000      0.002     -0.022      0.982

  Specific indirect 15
    PRGBP
    BMI
    MEDUC
    CIG0
    AFRAMM            -0.002      0.084     -0.022      0.982

  Specific indirect 16
    PRGBP
    WIC
    MAGE
    CIG0
    AFRAMM            -0.006      0.006     -1.045      0.296

  Specific indirect 17
    PRGBP
    WIC
    MEDUC
    CIG0
    AFRAMM             0.329      0.262      1.253      0.210

  Direct
    PRGBP
    AFRAMM             0.087      0.072      1.200      0.230


Effects from MHISP to PRGBP

  Total               -0.049      0.003    -17.148      0.000
  Total indirect      -0.202      0.201     -1.002      0.316

  Specific indirect 1
    PRGBP
    MAGE
    MHISP              0.003      0.004      0.757      0.449

  Specific indirect 2
    PRGBP
    MHT
    MHISP              0.000      0.003     -0.080      0.936

  Specific indirect 3
    PRGBP
    MEDUC
    MHISP             -0.083      0.088     -0.944      0.345

  Specific indirect 4
    PRGBP
    BMI
    MHISP              0.002      0.082      0.022      0.982

  Specific indirect 5
    PRGBP
    CIG0
    MHISP              0.080      0.084      0.954      0.340

  Specific indirect 6
    PRGBP
    WIC
    MHISP             -0.774      0.640     -1.210      0.226

  Specific indirect 7
    PRGBP
    MAGE
    CIG0
    MHISP              0.007      0.009      0.771      0.441

  Specific indirect 8
    PRGBP
    MEDUC
    CIG0
    MHISP             -0.092      0.095     -0.967      0.334

  Specific indirect 9
    PRGBP
    BMI
    MAGE
    MHISP              0.000      0.001     -0.022      0.982

  Specific indirect 10
    PRGBP
    BMI
    MEDUC
    MHISP             -0.002      0.081     -0.022      0.982

  Specific indirect 11
    PRGBP
    BMI
    CIG0
    MHISP              0.002      0.097      0.022      0.982

  Specific indirect 12
    PRGBP
    WIC
    MAGE
    MHISP             -0.003      0.003     -1.017      0.309

  Specific indirect 13
    PRGBP
    WIC
    MEDUC
    MHISP              0.318      0.260      1.222      0.222

  Specific indirect 14
    PRGBP
    BMI
    MAGE
    CIG0
    MHISP              0.000      0.002     -0.022      0.982

  Specific indirect 15
    PRGBP
    BMI
    MEDUC
    CIG0
    MHISP             -0.002      0.089     -0.022      0.982

  Specific indirect 16
    PRGBP
    WIC
    MAGE
    CIG0
    MHISP             -0.007      0.006     -1.044      0.296

  Specific indirect 17
    PRGBP
    WIC
    MEDUC
    CIG0
    MHISP              0.349      0.278      1.252      0.210

  Direct
    PRGBP
    MHISP              0.152      0.201      0.757      0.449


Effects from OTHM to PRGBP

  Total               -0.058      0.003    -17.395      0.000
  Total indirect       0.202      0.229      0.881      0.378

  Specific indirect 1
    PRGBP
    MAGE
    OTHM              -0.021      0.027     -0.769      0.442

  Specific indirect 2
    PRGBP
    MHT
    OTHM               0.000      0.003     -0.080      0.936

  Specific indirect 3
    PRGBP
    MEDUC
    OTHM               0.198      0.206      0.962      0.336

  Specific indirect 4
    PRGBP
    BMI
    OTHM              -0.005      0.225     -0.022      0.982

  Specific indirect 5
    PRGBP
    CIG0
    OTHM               0.074      0.078      0.953      0.341

  Specific indirect 6
    PRGBP
    WIC
    OTHM               0.448      0.363      1.235      0.217

  Specific indirect 7
    PRGBP
    MAGE
    CIG0
    OTHM               0.006      0.008      0.770      0.441

  Specific indirect 8
    PRGBP
    MEDUC
    CIG0
    OTHM              -0.084      0.087     -0.965      0.335

  Specific indirect 9
    PRGBP
    BMI
    MAGE
    OTHM               0.000      0.007      0.022      0.982

  Specific indirect 10
    PRGBP
    BMI
    MEDUC
    OTHM               0.004      0.192      0.022      0.982

  Specific indirect 11
    PRGBP
    BMI
    CIG0
    OTHM               0.002      0.089      0.022      0.982

  Specific indirect 12
    PRGBP
    WIC
    MAGE
    OTHM               0.020      0.019      1.040      0.298

  Specific indirect 13
    PRGBP
    WIC
    MEDUC
    OTHM              -0.753      0.604     -1.246      0.213

  Specific indirect 14
    PRGBP
    BMI
    MAGE
    CIG0
    OTHM               0.000      0.002     -0.022      0.982

  Specific indirect 15
    PRGBP
    BMI
    MEDUC
    CIG0
    OTHM              -0.002      0.082     -0.022      0.982

  Specific indirect 16
    PRGBP
    WIC
    MAGE
    CIG0
    OTHM              -0.006      0.006     -1.042      0.297

  Specific indirect 17
    PRGBP
    WIC
    MEDUC
    CIG0
    OTHM               0.321      0.256      1.250      0.211

  Direct
    PRGBP
    OTHM              -0.260      0.229     -1.133      0.257


Effects from AFRAMF to PRGBP

  Total               -0.013      0.003     -3.744      0.000
  Total indirect      -0.138      0.141     -0.979      0.327

  Specific indirect 1
    PRGBP
    FAGE
    AFRAMF            -0.006      0.011     -0.535      0.593

  Specific indirect 2
    PRGBP
    CIG0
    AFRAMF             0.093      0.098      0.951      0.342

  Specific indirect 3
    PRGBP
    WIC
    AFRAMF            -0.546      0.459     -1.191      0.233

  Specific indirect 4
    PRGBP
    PAYER
    FAGE
    AFRAMF             0.009      0.009      1.013      0.311

  Specific indirect 5
    PRGBP
    PAYER
    FEDUC
    AFRAMF             0.014      0.013      1.014      0.310

  Specific indirect 6
    PRGBP
    MAGE
    CIG0
    AFRAMF             0.008      0.011      0.769      0.442

  Specific indirect 7
    PRGBP
    MEDUC
    CIG0
    AFRAMF            -0.106      0.110     -0.963      0.336

  Specific indirect 8
    PRGBP
    BMI
    CIG0
    AFRAMF             0.002      0.112      0.022      0.982

  Specific indirect 9
    PRGBP
    PAYER
    FEDUC
    FAGE
    AFRAMF             0.001      0.001      1.023      0.306

  Specific indirect 10
    PRGBP
    BMI
    MAGE
    CIG0
    AFRAMF             0.000      0.003     -0.022      0.982

  Specific indirect 11
    PRGBP
    BMI
    MEDUC
    CIG0
    AFRAMF            -0.002      0.103     -0.022      0.982

  Specific indirect 12
    PRGBP
    WIC
    MAGE
    CIG0
    AFRAMF            -0.008      0.007     -1.040      0.298

  Specific indirect 13
    PRGBP
    WIC
    MEDUC
    CIG0
    AFRAMF             0.402      0.323      1.248      0.212

  Direct
    PRGBP
    AFRAMF             0.125      0.141      0.888      0.375


Effects from FHISP to PRGBP

  Total               -0.019      0.003     -6.588      0.000
  Total indirect      -0.128      0.132     -0.972      0.331

  Specific indirect 1
    PRGBP
    FAGE
    FHISP             -0.005      0.010     -0.535      0.593

  Specific indirect 2
    PRGBP
    CIG0
    FHISP              0.122      0.129      0.950      0.342

  Specific indirect 3
    PRGBP
    WIC
    FHISP             -0.665      0.553     -1.204      0.229

  Specific indirect 4
    PRGBP
    PAYER
    FAGE
    FHISP              0.008      0.008      1.013      0.311

  Specific indirect 5
    PRGBP
    PAYER
    FEDUC
    FHISP              0.019      0.019      1.014      0.311

  Specific indirect 6
    PRGBP
    MAGE
    CIG0
    FHISP              0.011      0.014      0.769      0.442

  Specific indirect 7
    PRGBP
    MEDUC
    CIG0
    FHISP             -0.139      0.144     -0.963      0.336

  Specific indirect 8
    PRGBP
    BMI
    CIG0
    FHISP              0.003      0.148      0.022      0.982

  Specific indirect 9
    PRGBP
    PAYER
    FEDUC
    FAGE
    FHISP              0.001      0.001      1.023      0.306

  Specific indirect 10
    PRGBP
    BMI
    MAGE
    CIG0
    FHISP              0.000      0.004     -0.022      0.982

  Specific indirect 11
    PRGBP
    BMI
    MEDUC
    CIG0
    FHISP             -0.003      0.135     -0.022      0.982

  Specific indirect 12
    PRGBP
    WIC
    MAGE
    CIG0
    FHISP             -0.010      0.010     -1.040      0.299

  Specific indirect 13
    PRGBP
    WIC
    MEDUC
    CIG0
    FHISP              0.529      0.424      1.247      0.212

  Direct
    PRGBP
    FHISP              0.110      0.132      0.829      0.407


Effects from OTHF to PRGBP

  Total               -0.057      0.003    -16.999      0.000
  Total indirect      -0.040      0.040     -1.021      0.307

  Specific indirect 1
    PRGBP
    FAGE
    OTHF               0.000      0.000     -0.478      0.633

  Specific indirect 2
    PRGBP
    CIG0
    OTHF               0.014      0.014      0.948      0.343

  Specific indirect 3
    PRGBP
    WIC
    OTHF              -0.094      0.081     -1.166      0.244

  Specific indirect 4
    PRGBP
    PAYER
    FAGE
    OTHF               0.000      0.000      0.727      0.467

  Specific indirect 5
    PRGBP
    PAYER
    FEDUC
    OTHF              -0.004      0.004     -1.009      0.313

  Specific indirect 6
    PRGBP
    MAGE
    CIG0
    OTHF               0.001      0.002      0.767      0.443

  Specific indirect 7
    PRGBP
    MEDUC
    CIG0
    OTHF              -0.016      0.016     -0.960      0.337

  Specific indirect 8
    PRGBP
    BMI
    CIG0
    OTHF               0.000      0.017      0.022      0.982

  Specific indirect 9
    PRGBP
    PAYER
    FEDUC
    FAGE
    OTHF               0.000      0.000      0.731      0.465

  Specific indirect 10
    PRGBP
    BMI
    MAGE
    CIG0
    OTHF               0.000      0.000     -0.022      0.982

  Specific indirect 11
    PRGBP
    BMI
    MEDUC
    CIG0
    OTHF               0.000      0.015     -0.022      0.982

  Specific indirect 12
    PRGBP
    WIC
    MAGE
    CIG0
    OTHF              -0.001      0.001     -1.036      0.300

  Specific indirect 13
    PRGBP
    WIC
    MEDUC
    CIG0
    OTHF               0.059      0.048      1.241      0.215

  Direct
    PRGBP
    OTHF              -0.017      0.040     -0.418      0.676


Effects from SOCDEP to PRGBP

  Total               -0.035      0.095     -0.369      0.712
  Total indirect      -1.743      1.823     -0.956      0.339

  Specific indirect 1
    PRGBP
    FAGE
    SOCDEP            -0.019      0.036     -0.534      0.593

  Specific indirect 2
    PRGBP
    PAYER
    SOCDEP             0.127      0.127      1.004      0.315

  Specific indirect 3
    PRGBP
    MAGE
    SOCDEP             0.094      0.122      0.769      0.442

  Specific indirect 4
    PRGBP
    MHT
    SOCDEP             0.000      0.003     -0.080      0.936

  Specific indirect 5
    PRGBP
    MEDUC
    SOCDEP            -1.509      1.570     -0.961      0.336

  Specific indirect 6
    PRGBP
    BMI
    SOCDEP             0.035      1.565      0.022      0.982

  Specific indirect 7
    PRGBP
    CIG0
    SOCDEP            -0.327      0.343     -0.953      0.341

  Specific indirect 8
    PRGBP
    WIC
    SOCDEP            -4.822      3.944     -1.223      0.221

  Specific indirect 9
    PRGBP
    PAYER
    FAGE
    SOCDEP             0.031      0.031      1.010      0.312

  Specific indirect 10
    PRGBP
    PAYER
    FEDUC
    SOCDEP             0.066      0.065      1.012      0.312

  Specific indirect 11
    PRGBP
    MAGE
    CIG0
    SOCDEP            -0.029      0.037     -0.770      0.441

  Specific indirect 12
    PRGBP
    MEDUC
    CIG0
    SOCDEP             0.372      0.385      0.965      0.335

  Specific indirect 13
    PRGBP
    BMI
    MAGE
    SOCDEP            -0.001      0.033     -0.022      0.982

  Specific indirect 14
    PRGBP
    BMI
    MEDUC
    SOCDEP            -0.032      1.469     -0.022      0.982

  Specific indirect 15
    PRGBP
    BMI
    CIG0
    SOCDEP            -0.009      0.395     -0.022      0.982

  Specific indirect 16
    PRGBP
    WIC
    MAGE
    SOCDEP            -0.089      0.085     -1.040      0.299

  Specific indirect 17
    PRGBP
    WIC
    MEDUC
    SOCDEP             5.745      4.611      1.246      0.213

  Specific indirect 18
    PRGBP
    PAYER
    FEDUC
    FAGE
    SOCDEP             0.004      0.004      1.020      0.308

  Specific indirect 19
    PRGBP
    BMI
    MAGE
    CIG0
    SOCDEP             0.000      0.010      0.022      0.982

  Specific indirect 20
    PRGBP
    BMI
    MEDUC
    CIG0
    SOCDEP             0.008      0.362      0.022      0.982

  Specific indirect 21
    PRGBP
    WIC
    MAGE
    CIG0
    SOCDEP             0.027      0.026      1.042      0.297

  Specific indirect 22
    PRGBP
    WIC
    MEDUC
    CIG0
    SOCDEP            -1.415      1.132     -1.250      0.211

  Direct
    PRGBP
    SOCDEP             1.708      1.728      0.988      0.323


Effects from CIG0 to PRGBP

  Total               -2.159      1.697     -1.273      0.203
  Total indirect      -1.645      1.179     -1.396      0.163

  Specific indirect 1
    PRGBP
    MAGE
    CIG0              -0.045      0.059     -0.770      0.441

  Specific indirect 2
    PRGBP
    MEDUC
    CIG0               0.585      0.606      0.965      0.335

  Specific indirect 3
    PRGBP
    BMI
    CIG0              -0.014      0.621     -0.022      0.982

  Specific indirect 4
    PRGBP
    BMI
    MAGE
    CIG0               0.000      0.016      0.022      0.982

  Specific indirect 5
    PRGBP
    BMI
    MEDUC
    CIG0               0.013      0.569      0.022      0.982

  Specific indirect 6
    PRGBP
    WIC
    MAGE
    CIG0               0.043      0.041      1.042      0.297

  Specific indirect 7
    PRGBP
    WIC
    MEDUC
    CIG0              -2.227      1.781     -1.250      0.211

  Direct
    PRGBP
    CIG0              -0.514      0.540     -0.952      0.341


Effects from MAGE to PRGBP

  Total               -0.005      0.087     -0.063      0.950
  Total indirect       0.112      0.065      1.712      0.087

  Specific indirect 1
    PRGBP
    BMI
    MAGE               0.001      0.041      0.022      0.982

  Specific indirect 2
    PRGBP
    WIC
    MAGE               0.111      0.106      1.039      0.299

  Direct
    PRGBP
    MAGE              -0.117      0.152     -0.768      0.442


Effects from FAGE to PRGBP

  Total               -0.036      0.006     -5.895      0.000
  Total indirect      -0.080      0.079     -1.014      0.311

  Specific indirect 1
    PRGBP
    PAYER
    FAGE              -0.071      0.070     -1.012      0.311

  Specific indirect 2
    PRGBP
    PAYER
    FEDUC
    FAGE              -0.009      0.009     -1.022      0.307

  Direct
    PRGBP
    FAGE               0.044      0.083      0.535      0.593


Effects from MEDUC to PRGBP

  Total               -3.515      3.778     -0.930      0.352
  Total indirect      -4.777      5.073     -0.942      0.346

  Specific indirect 1
    PRGBP
    BMI
    MEDUC              0.027      1.228      0.022      0.982

  Specific indirect 2
    PRGBP
    WIC
    MEDUC             -4.804      3.867     -1.242      0.214

  Direct
    PRGBP
    MEDUC              1.262      1.316      0.958      0.338


Effects from FEDUC to PRGBP

  Total               -0.097      0.096     -1.013      0.311
  Total indirect      -0.097      0.096     -1.013      0.311

  Specific indirect 1
    PRGBP
    PAYER
    FEDUC             -0.097      0.096     -1.013      0.311


Effects from MHT to PRGBP

  Total                0.001      0.017      0.080      0.936
  Total indirect       0.000      0.000      0.000      1.000

  Direct
    PRGBP
    MHT                0.001      0.017      0.080      0.936


Effects from BMI to PRGBP

  Total                0.005      0.211      0.022      0.982
  Total indirect       0.000      0.000      0.000      1.000

  Direct
    PRGBP
    BMI                0.005      0.211      0.022      0.982


Effects from PAYER to PRGBP

  Total               -0.377      0.374     -1.009      0.313
  Total indirect       0.000      0.000      0.000      1.000

  Direct
    PRGBP
    PAYER             -0.377      0.374     -1.009      0.313


Effects from WIC to PRGBP

  Total               -0.786      0.756     -1.039      0.299
  Total indirect       0.000      0.000      0.000      1.000

  Direct
    PRGBP
    WIC               -0.786      0.756     -1.039      0.299


Effects from PRECAREM to PRGBP

  Total                0.000      0.000      0.000      1.000
  Total indirect       0.000      0.000      0.000      1.000


Effects from AFRAMM to PRGDM

  Total               -0.012      0.004     -2.676      0.007
  Total indirect      -0.009      0.055     -0.170      0.865

  Specific indirect 1
    PRGDM
    MAGE
    AFRAMM             0.005      0.003      1.562      0.118

  Specific indirect 2
    PRGDM
    MHT
    AFRAMM             0.001      0.000      4.422      0.000

  Specific indirect 3
    PRGDM
    MEDUC
    AFRAMM             0.000      0.018     -0.001      0.999

  Specific indirect 4
    PRGDM
    BMI
    AFRAMM            -0.024      0.022     -1.106      0.269

  Specific indirect 5
    PRGDM
    CIG0
    AFRAMM            -0.003      0.059     -0.047      0.962

  Specific indirect 6
    PRGDM
    WIC
    AFRAMM            -0.010      0.243     -0.043      0.966

  Specific indirect 7
    PRGDM
    MAGE
    CIG0
    AFRAMM            -0.011      0.007     -1.580      0.114

  Specific indirect 8
    PRGDM
    MEDUC
    CIG0
    AFRAMM             0.000      0.068      0.001      0.999

  Specific indirect 9
    PRGDM
    BMI
    MAGE
    AFRAMM             0.001      0.001      1.172      0.241

  Specific indirect 10
    PRGDM
    BMI
    MEDUC
    AFRAMM             0.020      0.018      1.077      0.282

  Specific indirect 11
    PRGDM
    BMI
    CIG0
    AFRAMM             0.081      0.072      1.129      0.259

  Specific indirect 12
    PRGDM
    WIC
    MAGE
    AFRAMM             0.000      0.002      0.043      0.966

  Specific indirect 13
    PRGDM
    WIC
    MEDUC
    AFRAMM            -0.003      0.063     -0.043      0.966

  Specific indirect 14
    PRGDM
    BMI
    MAGE
    CIG0
    AFRAMM            -0.002      0.002     -1.179      0.238

  Specific indirect 15
    PRGDM
    BMI
    MEDUC
    CIG0
    AFRAMM            -0.074      0.066     -1.121      0.262

  Specific indirect 16
    PRGDM
    WIC
    MAGE
    CIG0
    AFRAMM             0.000      0.005     -0.043      0.966

  Specific indirect 17
    PRGDM
    WIC
    MEDUC
    CIG0
    AFRAMM             0.010      0.241      0.043      0.966

  Direct
    PRGDM
    AFRAMM            -0.002      0.055     -0.039      0.969


Effects from MHISP to PRGDM

  Total                0.011      0.003      3.265      0.001
  Total indirect      -0.005      0.153     -0.031      0.975

  Specific indirect 1
    PRGDM
    MAGE
    MHISP             -0.005      0.003     -1.564      0.118

  Specific indirect 2
    PRGDM
    MHT
    MHISP              0.013      0.003      4.730      0.000

  Specific indirect 3
    PRGDM
    MEDUC
    MHISP              0.000      0.066      0.001      0.999

  Specific indirect 4
    PRGDM
    BMI
    MHISP              0.073      0.064      1.135      0.256

  Specific indirect 5
    PRGDM
    CIG0
    MHISP             -0.003      0.063     -0.047      0.962

  Specific indirect 6
    PRGDM
    WIC
    MHISP             -0.024      0.568     -0.043      0.966

  Specific indirect 7
    PRGDM
    MAGE
    CIG0
    MHISP             -0.012      0.007     -1.580      0.114

  Specific indirect 8
    PRGDM
    MEDUC
    CIG0
    MHISP              0.000      0.072      0.001      0.999

  Specific indirect 9
    PRGDM
    BMI
    MAGE
    MHISP             -0.001      0.001     -1.172      0.241

  Specific indirect 10
    PRGDM
    BMI
    MEDUC
    MHISP             -0.072      0.063     -1.134      0.257

  Specific indirect 11
    PRGDM
    BMI
    CIG0
    MHISP              0.086      0.076      1.129      0.259

  Specific indirect 12
    PRGDM
    WIC
    MAGE
    MHISP              0.000      0.002     -0.043      0.966

  Specific indirect 13
    PRGDM
    WIC
    MEDUC
    MHISP              0.010      0.233      0.043      0.966

  Specific indirect 14
    PRGDM
    BMI
    MAGE
    CIG0
    MHISP             -0.002      0.002     -1.179      0.238

  Specific indirect 15
    PRGDM
    BMI
    MEDUC
    CIG0
    MHISP             -0.079      0.070     -1.122      0.262

  Specific indirect 16
    PRGDM
    WIC
    MAGE
    CIG0
    MHISP              0.000      0.005     -0.043      0.966

  Specific indirect 17
    PRGDM
    WIC
    MEDUC
    CIG0
    MHISP              0.011      0.256      0.043      0.966

  Direct
    PRGDM
    MHISP              0.016      0.153      0.102      0.919


Effects from OTHM to PRGDM

  Total                0.117      0.003     34.711      0.000
  Total indirect       0.015      0.172      0.090      0.929

  Specific indirect 1
    PRGDM
    MAGE
    OTHM               0.034      0.021      1.581      0.114

  Specific indirect 2
    PRGDM
    MHT
    OTHM               0.012      0.003      4.728      0.000

  Specific indirect 3
    PRGDM
    MEDUC
    OTHM               0.000      0.157     -0.001      0.999

  Specific indirect 4
    PRGDM
    BMI
    OTHM              -0.200      0.176     -1.137      0.255

  Specific indirect 5
    PRGDM
    CIG0
    OTHM              -0.003      0.058     -0.047      0.962

  Specific indirect 6
    PRGDM
    WIC
    OTHM               0.014      0.329      0.043      0.966

  Specific indirect 7
    PRGDM
    MAGE
    CIG0
    OTHM              -0.011      0.007     -1.580      0.114

  Specific indirect 8
    PRGDM
    MEDUC
    CIG0
    OTHM               0.000      0.067      0.001      0.999

  Specific indirect 9
    PRGDM
    BMI
    MAGE
    OTHM               0.007      0.006      1.180      0.238

  Specific indirect 10
    PRGDM
    BMI
    MEDUC
    OTHM               0.171      0.152      1.125      0.261

  Specific indirect 11
    PRGDM
    BMI
    CIG0
    OTHM               0.079      0.070      1.130      0.259

  Specific indirect 12
    PRGDM
    WIC
    MAGE
    OTHM               0.001      0.014      0.043      0.966

  Specific indirect 13
    PRGDM
    WIC
    MEDUC
    OTHM              -0.024      0.552     -0.043      0.966

  Specific indirect 14
    PRGDM
    BMI
    MAGE
    CIG0
    OTHM              -0.002      0.002     -1.179      0.238

  Specific indirect 15
    PRGDM
    BMI
    MEDUC
    CIG0
    OTHM              -0.073      0.065     -1.122      0.262

  Specific indirect 16
    PRGDM
    WIC
    MAGE
    CIG0
    OTHM               0.000      0.005     -0.043      0.966

  Specific indirect 17
    PRGDM
    WIC
    MEDUC
    CIG0
    OTHM               0.010      0.235      0.043      0.966

  Direct
    PRGDM
    OTHM               0.102      0.172      0.589      0.556


Effects from AFRAMF to PRGDM

  Total               -0.035      0.004     -8.079      0.000
  Total indirect      -0.015      0.109     -0.141      0.888

  Specific indirect 1
    PRGDM
    FAGE
    AFRAMF             0.000      0.009      0.009      0.993

  Specific indirect 2
    PRGDM
    CIG0
    AFRAMF            -0.003      0.073     -0.047      0.962

  Specific indirect 3
    PRGDM
    WIC
    AFRAMF            -0.017      0.401     -0.043      0.966

  Specific indirect 4
    PRGDM
    PAYER
    FAGE
    AFRAMF             0.000      0.007      0.021      0.983

  Specific indirect 5
    PRGDM
    PAYER
    FEDUC
    AFRAMF             0.000      0.010      0.021      0.983

  Specific indirect 6
    PRGDM
    MAGE
    CIG0
    AFRAMF            -0.013      0.008     -1.581      0.114

  Specific indirect 7
    PRGDM
    MEDUC
    CIG0
    AFRAMF             0.000      0.084      0.001      0.999

  Specific indirect 8
    PRGDM
    BMI
    CIG0
    AFRAMF             0.099      0.088      1.131      0.258

  Specific indirect 9
    PRGDM
    PAYER
    FEDUC
    FAGE
    AFRAMF             0.000      0.001      0.021      0.983

  Specific indirect 10
    PRGDM
    BMI
    MAGE
    CIG0
    AFRAMF            -0.003      0.002     -1.180      0.238

  Specific indirect 11
    PRGDM
    BMI
    MEDUC
    CIG0
    AFRAMF            -0.091      0.081     -1.124      0.261

  Specific indirect 12
    PRGDM
    WIC
    MAGE
    CIG0
    AFRAMF             0.000      0.006     -0.043      0.966

  Specific indirect 13
    PRGDM
    WIC
    MEDUC
    CIG0
    AFRAMF             0.013      0.295      0.043      0.966

  Direct
    PRGDM
    AFRAMF            -0.019      0.109     -0.177      0.859


Effects from FHISP to PRGDM

  Total               -0.021      0.003     -6.323      0.000
  Total indirect      -0.019      0.103     -0.180      0.857

  Specific indirect 1
    PRGDM
    FAGE
    FHISP              0.000      0.008      0.009      0.993

  Specific indirect 2
    PRGDM
    CIG0
    FHISP             -0.005      0.095     -0.047      0.962

  Specific indirect 3
    PRGDM
    WIC
    FHISP             -0.021      0.488     -0.043      0.966

  Specific indirect 4
    PRGDM
    PAYER
    FAGE
    FHISP              0.000      0.006      0.021      0.983

  Specific indirect 5
    PRGDM
    PAYER
    FEDUC
    FHISP              0.000      0.015      0.021      0.983

  Specific indirect 6
    PRGDM
    MAGE
    CIG0
    FHISP             -0.018      0.011     -1.581      0.114

  Specific indirect 7
    PRGDM
    MEDUC
    CIG0
    FHISP              0.000      0.110      0.001      0.999

  Specific indirect 8
    PRGDM
    BMI
    CIG0
    FHISP              0.131      0.116      1.132      0.258

  Specific indirect 9
    PRGDM
    PAYER
    FEDUC
    FAGE
    FHISP              0.000      0.001      0.021      0.983

  Specific indirect 10
    PRGDM
    BMI
    MAGE
    CIG0
    FHISP             -0.003      0.003     -1.180      0.238

  Specific indirect 11
    PRGDM
    BMI
    MEDUC
    CIG0
    FHISP             -0.120      0.107     -1.124      0.261

  Specific indirect 12
    PRGDM
    WIC
    MAGE
    CIG0
    FHISP              0.000      0.007     -0.043      0.966

  Specific indirect 13
    PRGDM
    WIC
    MEDUC
    CIG0
    FHISP              0.017      0.388      0.043      0.966

  Direct
    PRGDM
    FHISP             -0.003      0.103     -0.026      0.980


Effects from OTHF to PRGDM

  Total                0.017      0.003      4.889      0.000
  Total indirect      -0.003      0.030     -0.093      0.926

  Specific indirect 1
    PRGDM
    FAGE
    OTHF               0.000      0.000      0.009      0.993

  Specific indirect 2
    PRGDM
    CIG0
    OTHF              -0.001      0.011     -0.047      0.962

  Specific indirect 3
    PRGDM
    WIC
    OTHF              -0.003      0.069     -0.043      0.966

  Specific indirect 4
    PRGDM
    PAYER
    FAGE
    OTHF               0.000      0.000      0.021      0.983

  Specific indirect 5
    PRGDM
    PAYER
    FEDUC
    OTHF               0.000      0.003     -0.021      0.983

  Specific indirect 6
    PRGDM
    MAGE
    CIG0
    OTHF              -0.002      0.001     -1.565      0.118

  Specific indirect 7
    PRGDM
    MEDUC
    CIG0
    OTHF               0.000      0.012      0.001      0.999

  Specific indirect 8
    PRGDM
    BMI
    CIG0
    OTHF               0.015      0.013      1.125      0.261

  Specific indirect 9
    PRGDM
    PAYER
    FEDUC
    FAGE
    OTHF               0.000      0.000      0.021      0.983

  Specific indirect 10
    PRGDM
    BMI
    MAGE
    CIG0
    OTHF               0.000      0.000     -1.173      0.241

  Specific indirect 11
    PRGDM
    BMI
    MEDUC
    CIG0
    OTHF              -0.013      0.012     -1.118      0.264

  Specific indirect 12
    PRGDM
    WIC
    MAGE
    CIG0
    OTHF               0.000      0.001     -0.043      0.966

  Specific indirect 13
    PRGDM
    WIC
    MEDUC
    CIG0
    OTHF               0.002      0.043      0.043      0.966

  Direct
    PRGDM
    OTHF               0.020      0.031      0.639      0.523


Effects from SOCDEP to PRGDM

  Total                0.018      0.076      0.232      0.816
  Total indirect      -0.060      1.377     -0.044      0.965

  Specific indirect 1
    PRGDM
    FAGE
    SOCDEP             0.000      0.028      0.009      0.993

  Specific indirect 2
    PRGDM
    PAYER
    SOCDEP             0.002      0.097      0.021      0.983

  Specific indirect 3
    PRGDM
    MAGE
    SOCDEP            -0.153      0.097     -1.581      0.114

  Specific indirect 4
    PRGDM
    MHT
    SOCDEP             0.011      0.002      4.730      0.000

  Specific indirect 5
    PRGDM
    MEDUC
    SOCDEP             0.001      1.194      0.001      0.999

  Specific indirect 6
    PRGDM
    BMI
    SOCDEP             1.388      1.228      1.131      0.258

  Specific indirect 7
    PRGDM
    CIG0
    SOCDEP             0.012      0.255      0.047      0.962

  Specific indirect 8
    PRGDM
    WIC
    SOCDEP            -0.153      3.537     -0.043      0.966

  Specific indirect 9
    PRGDM
    PAYER
    FAGE
    SOCDEP             0.001      0.024      0.021      0.983

  Specific indirect 10
    PRGDM
    PAYER
    FEDUC
    SOCDEP             0.001      0.051      0.021      0.983

  Specific indirect 11
    PRGDM
    MAGE
    CIG0
    SOCDEP             0.047      0.030      1.581      0.114

  Specific indirect 12
    PRGDM
    MEDUC
    CIG0
    SOCDEP             0.000      0.294     -0.001      0.999

  Specific indirect 13
    PRGDM
    BMI
    MAGE
    SOCDEP            -0.029      0.025     -1.180      0.238

  Specific indirect 14
    PRGDM
    BMI
    MEDUC
    SOCDEP            -1.302      1.157     -1.125      0.261

  Specific indirect 15
    PRGDM
    BMI
    CIG0
    SOCDEP            -0.350      0.309     -1.130      0.258

  Specific indirect 16
    PRGDM
    WIC
    MAGE
    SOCDEP            -0.003      0.065     -0.043      0.966

  Specific indirect 17
    PRGDM
    WIC
    MEDUC
    SOCDEP             0.182      4.214      0.043      0.966

  Specific indirect 18
    PRGDM
    PAYER
    FEDUC
    FAGE
    SOCDEP             0.000      0.003      0.021      0.983

  Specific indirect 19
    PRGDM
    BMI
    MAGE
    CIG0
    SOCDEP             0.009      0.008      1.180      0.238

  Specific indirect 20
    PRGDM
    BMI
    MEDUC
    CIG0
    SOCDEP             0.321      0.286      1.123      0.261

  Specific indirect 21
    PRGDM
    WIC
    MAGE
    CIG0
    SOCDEP             0.001      0.020      0.043      0.966

  Specific indirect 22
    PRGDM
    WIC
    MEDUC
    CIG0
    SOCDEP            -0.045      1.038     -0.043      0.966

  Direct
    PRGDM
    SOCDEP             0.078      1.301      0.060      0.952


Effects from CIG0 to PRGDM

  Total               -0.008      1.561     -0.005      0.996
  Total indirect      -0.027      1.159     -0.024      0.981

  Specific indirect 1
    PRGDM
    MAGE
    CIG0               0.074      0.047      1.581      0.114

  Specific indirect 2
    PRGDM
    MEDUC
    CIG0               0.000      0.463     -0.001      0.999

  Specific indirect 3
    PRGDM
    BMI
    CIG0              -0.550      0.487     -1.131      0.258

  Specific indirect 4
    PRGDM
    BMI
    MAGE
    CIG0               0.014      0.012      1.180      0.238

  Specific indirect 5
    PRGDM
    BMI
    MEDUC
    CIG0               0.505      0.449      1.123      0.261

  Specific indirect 6
    PRGDM
    WIC
    MAGE
    CIG0               0.001      0.031      0.043      0.966

  Specific indirect 7
    PRGDM
    WIC
    MEDUC
    CIG0              -0.070      1.633     -0.043      0.966

  Direct
    PRGDM
    CIG0               0.019      0.402      0.047      0.962


Effects from MAGE to PRGDM

  Total                0.232      0.071      3.260      0.001
  Total indirect       0.040      0.050      0.805      0.421

  Specific indirect 1
    PRGDM
    BMI
    MAGE               0.037      0.031      1.180      0.238

  Specific indirect 2
    PRGDM
    WIC
    MAGE               0.004      0.081      0.043      0.966

  Direct
    PRGDM
    MAGE               0.191      0.121      1.581      0.114


Effects from FAGE to PRGDM

  Total               -0.002      0.006     -0.296      0.767
  Total indirect      -0.001      0.061     -0.021      0.983

  Specific indirect 1
    PRGDM
    PAYER
    FAGE              -0.001      0.054     -0.021      0.983

  Specific indirect 2
    PRGDM
    PAYER
    FEDUC
    FAGE               0.000      0.007     -0.021      0.983

  Direct
    PRGDM
    FAGE              -0.001      0.065     -0.009      0.993


Effects from MEDUC to PRGDM

  Total                0.936      3.464      0.270      0.787
  Total indirect       0.937      4.461      0.210      0.834

  Specific indirect 1
    PRGDM
    BMI
    MEDUC              1.089      0.966      1.127      0.260

  Specific indirect 2
    PRGDM
    WIC
    MEDUC             -0.152      3.523     -0.043      0.966

  Direct
    PRGDM
    MEDUC             -0.001      0.999     -0.001      0.999


Effects from FEDUC to PRGDM

  Total               -0.002      0.074     -0.021      0.983
  Total indirect      -0.002      0.074     -0.021      0.983

  Specific indirect 1
    PRGDM
    PAYER
    FEDUC             -0.002      0.074     -0.021      0.983


Effects from MHT to PRGDM

  Total               -0.066      0.014     -4.733      0.000
  Total indirect       0.000      0.000      0.000      1.000

  Direct
    PRGDM
    MHT               -0.066      0.014     -4.733      0.000


Effects from BMI to PRGDM

  Total                0.187      0.159      1.180      0.238
  Total indirect       0.000      0.000      0.000      1.000

  Direct
    PRGDM
    BMI                0.187      0.159      1.180      0.238


Effects from PAYER to PRGDM

  Total               -0.006      0.289     -0.021      0.983
  Total indirect       0.000      0.000      0.000      1.000

  Direct
    PRGDM
    PAYER             -0.006      0.289     -0.021      0.983


Effects from WIC to PRGDM

  Total               -0.025      0.576     -0.043      0.966
  Total indirect       0.000      0.000      0.000      1.000

  Direct
    PRGDM
    WIC               -0.025      0.576     -0.043      0.966


Effects from PRECAREM to PRGDM

  Total                0.000      0.000      0.000      1.000
  Total indirect       0.000      0.000      0.000      1.000


Effects from AFRAMM to BWT

  Total               -0.094      0.002    -51.175      0.000
  Total indirect      -0.034      0.030     -1.135      0.256

  Specific indirect 1
    BWT
    MAGE
    AFRAMM            -0.002      0.002     -1.026      0.305

  Specific indirect 2
    BWT
    MHT
    AFRAMM            -0.004      0.000     -9.647      0.000

  Specific indirect 3
    BWT
    MEDUC
    AFRAMM             0.014      0.010      1.405      0.160

  Specific indirect 4
    BWT
    BMI
    AFRAMM             0.000      0.016     -0.014      0.989

  Specific indirect 5
    BWT
    CIG0
    AFRAMM             0.061      0.035      1.742      0.081

  Specific indirect 6
    BWT
    WIC
    AFRAMM            -0.192      0.116     -1.646      0.100

  Specific indirect 7
    BWT
    PRGBP
    AFRAMM            -0.009      0.008     -1.048      0.294

  Specific indirect 8
    BWT
    PRGDM
    AFRAMM             0.000      0.001      0.033      0.974

  Specific indirect 9
    BWT
    MAGE
    CIG0
    AFRAMM             0.004      0.004      1.017      0.309

  Specific indirect 10
    BWT
    MEDUC
    CIG0
    AFRAMM            -0.053      0.039     -1.344      0.179

  Specific indirect 11
    BWT
    BMI
    MAGE
    AFRAMM             0.000      0.001      0.014      0.989

  Specific indirect 12
    BWT
    BMI
    MEDUC
    AFRAMM             0.000      0.013      0.014      0.989

  Specific indirect 13
    BWT
    BMI
    CIG0
    AFRAMM             0.001      0.053      0.014      0.989

  Specific indirect 14
    BWT
    WIC
    MAGE
    AFRAMM             0.002      0.001      1.427      0.154

  Specific indirect 15
    BWT
    WIC
    MEDUC
    AFRAMM            -0.050      0.028     -1.803      0.071

  Specific indirect 16
    BWT
    PRECAREM
    MAGE
    AFRAMM             0.000      0.000      2.278      0.023

  Specific indirect 17
    BWT
    PRECAREM
    MEDUC
    AFRAMM             0.000      0.000      2.575      0.010

  Specific indirect 18
    BWT
    PRECAREM
    BMI
    AFRAMM             0.000      0.000     -1.473      0.141

  Specific indirect 19
    BWT
    PRECAREM
    CIG0
    AFRAMM             0.000      0.000      0.694      0.487

  Specific indirect 20
    BWT
    PRECAREM
    WIC
    AFRAMM             0.000      0.000     -2.865      0.004

  Specific indirect 21
    BWT
    PRGBP
    MAGE
    AFRAMM             0.000      0.000      1.330      0.184

  Specific indirect 22
    BWT
    PRGBP
    MHT
    AFRAMM             0.000      0.000      0.071      0.943

  Specific indirect 23
    BWT
    PRGBP
    MEDUC
    AFRAMM            -0.002      0.002     -1.121      0.262

  Specific indirect 24
    BWT
    PRGBP
    BMI
    AFRAMM             0.000      0.003      0.021      0.983

  Specific indirect 25
    BWT
    PRGBP
    CIG0
    AFRAMM            -0.008      0.006     -1.240      0.215

  Specific indirect 26
    BWT
    PRGBP
    WIC
    AFRAMM             0.033      0.033      1.007      0.314

  Specific indirect 27
    BWT
    PRGDM
    MAGE
    AFRAMM             0.000      0.000     -0.198      0.843

  Specific indirect 28
    BWT
    PRGDM
    MHT
    AFRAMM             0.000      0.000     -0.236      0.813

  Specific indirect 29
    BWT
    PRGDM
    MEDUC
    AFRAMM             0.000      0.000      0.001      0.999

  Specific indirect 30
    BWT
    PRGDM
    BMI
    AFRAMM             0.000      0.003      0.190      0.849

  Specific indirect 31
    BWT
    PRGDM
    CIG0
    AFRAMM             0.000      0.001      0.039      0.969

  Specific indirect 32
    BWT
    PRGDM
    WIC
    AFRAMM             0.000      0.004      0.053      0.958

  Specific indirect 33
    BWT
    BMI
    MAGE
    CIG0
    AFRAMM             0.000      0.001     -0.014      0.989

  Specific indirect 34
    BWT
    BMI
    MEDUC
    CIG0
    AFRAMM            -0.001      0.049     -0.014      0.989

  Specific indirect 35
    BWT
    WIC
    MAGE
    CIG0
    AFRAMM            -0.004      0.003     -1.412      0.158

  Specific indirect 36
    BWT
    WIC
    MEDUC
    CIG0
    AFRAMM             0.190      0.107      1.779      0.075

  Specific indirect 37
    BWT
    PRECAREM
    MAGE
    CIG0
    AFRAMM             0.000      0.000     -2.272      0.023

  Specific indirect 38
    BWT
    PRECAREM
    MEDUC
    CIG0
    AFRAMM             0.000      0.000     -2.603      0.009

  Specific indirect 39
    BWT
    PRECAREM
    BMI
    MAGE
    AFRAMM             0.000      0.000      1.494      0.135

  Specific indirect 40
    BWT
    PRECAREM
    BMI
    MEDUC
    AFRAMM             0.000      0.000      1.432      0.152

  Specific indirect 41
    BWT
    PRECAREM
    BMI
    CIG0
    AFRAMM             0.000      0.000      1.505      0.132

  Specific indirect 42
    BWT
    PRECAREM
    WIC
    MAGE
    AFRAMM             0.000      0.000      2.532      0.011

  Specific indirect 43
    BWT
    PRECAREM
    WIC
    MEDUC
    AFRAMM             0.000      0.000     -2.483      0.013

  Specific indirect 44
    BWT
    PRGBP
    MAGE
    CIG0
    AFRAMM            -0.001      0.000     -1.362      0.173

  Specific indirect 45
    BWT
    PRGBP
    MEDUC
    CIG0
    AFRAMM             0.009      0.007      1.214      0.225

  Specific indirect 46
    BWT
    PRGBP
    BMI
    MAGE
    AFRAMM             0.000      0.000     -0.021      0.983

  Specific indirect 47
    BWT
    PRGBP
    BMI
    MEDUC
    AFRAMM             0.000      0.002     -0.021      0.983

  Specific indirect 48
    BWT
    PRGBP
    BMI
    CIG0
    AFRAMM             0.000      0.009     -0.021      0.983

  Specific indirect 49
    BWT
    PRGBP
    WIC
    MAGE
    AFRAMM             0.000      0.000     -1.125      0.261

  Specific indirect 50
    BWT
    PRGBP
    WIC
    MEDUC
    AFRAMM             0.009      0.010      0.880      0.379

  Specific indirect 51
    BWT
    PRGDM
    MAGE
    CIG0
    AFRAMM             0.000      0.001      0.198      0.843

  Specific indirect 52
    BWT
    PRGDM
    MEDUC
    CIG0
    AFRAMM             0.000      0.001     -0.001      0.999

  Specific indirect 53
    BWT
    PRGDM
    BMI
    MAGE
    AFRAMM             0.000      0.000     -0.190      0.850

  Specific indirect 54
    BWT
    PRGDM
    BMI
    MEDUC
    AFRAMM             0.000      0.002     -0.190      0.849

  Specific indirect 55
    BWT
    PRGDM
    BMI
    CIG0
    AFRAMM            -0.002      0.009     -0.190      0.849

  Specific indirect 56
    BWT
    PRGDM
    WIC
    MAGE
    AFRAMM             0.000      0.000     -0.053      0.958

  Specific indirect 57
    BWT
    PRGDM
    WIC
    MEDUC
    AFRAMM             0.000      0.001      0.053      0.958

  Specific indirect 58
    BWT
    PRECAREM
    BMI
    MAGE
    CIG0
    AFRAMM             0.000      0.000     -1.499      0.134

  Specific indirect 59
    BWT
    PRECAREM
    BMI
    MEDUC
    CIG0
    AFRAMM             0.000      0.000     -1.497      0.134

  Specific indirect 60
    BWT
    PRECAREM
    WIC
    MAGE
    CIG0
    AFRAMM             0.000      0.000     -2.543      0.011

  Specific indirect 61
    BWT
    PRECAREM
    WIC
    MEDUC
    CIG0
    AFRAMM             0.000      0.000      2.836      0.005

  Specific indirect 62
    BWT
    PRGBP
    BMI
    MAGE
    CIG0
    AFRAMM             0.000      0.000      0.021      0.983

  Specific indirect 63
    BWT
    PRGBP
    BMI
    MEDUC
    CIG0
    AFRAMM             0.000      0.009      0.021      0.983

  Specific indirect 64
    BWT
    PRGBP
    WIC
    MAGE
    CIG0
    AFRAMM             0.001      0.001      1.149      0.250

  Specific indirect 65
    BWT
    PRGBP
    WIC
    MEDUC
    CIG0
    AFRAMM            -0.033      0.035     -0.939      0.348

  Specific indirect 66
    BWT
    PRGDM
    BMI
    MAGE
    CIG0
    AFRAMM             0.000      0.000      0.190      0.850

  Specific indirect 67
    BWT
    PRGDM
    BMI
    MEDUC
    CIG0
    AFRAMM             0.002      0.008      0.190      0.849

  Specific indirect 68
    BWT
    PRGDM
    WIC
    MAGE
    CIG0
    AFRAMM             0.000      0.000      0.053      0.958

  Specific indirect 69
    BWT
    PRGDM
    WIC
    MEDUC
    CIG0
    AFRAMM             0.000      0.004     -0.053      0.958

  Direct
    BWT
    AFRAMM            -0.061      0.030     -2.052      0.040


Effects from MHISP to BWT

  Total               -0.016      0.002    -10.204      0.000
  Total indirect      -0.134      0.094     -1.416      0.157

  Specific indirect 1
    BWT
    MAGE
    MHISP              0.002      0.002      0.989      0.323

  Specific indirect 2
    BWT
    MHT
    MHISP             -0.034      0.002    -14.849      0.000

  Specific indirect 3
    BWT
    MEDUC
    MHISP             -0.051      0.039     -1.296      0.195

  Specific indirect 4
    BWT
    BMI
    MHISP              0.001      0.048      0.014      0.989

  Specific indirect 5
    BWT
    CIG0
    MHISP              0.065      0.037      1.741      0.082

  Specific indirect 6
    BWT
    WIC
    MHISP             -0.448      0.263     -1.703      0.089

  Specific indirect 7
    BWT
    PRGBP
    MHISP             -0.015      0.010     -1.444      0.149

  Specific indirect 8
    BWT
    PRGDM
    MHISP              0.000      0.002     -0.183      0.854

  Specific indirect 9
    BWT
    MAGE
    CIG0
    MHISP              0.004      0.004      1.016      0.309

  Specific indirect 10
    BWT
    MEDUC
    CIG0
    MHISP             -0.056      0.042     -1.343      0.179

  Specific indirect 11
    BWT
    BMI
    MAGE
    MHISP              0.000      0.001     -0.014      0.989

  Specific indirect 12
    BWT
    BMI
    MEDUC
    MHISP             -0.001      0.047     -0.014      0.989

  Specific indirect 13
    BWT
    BMI
    CIG0
    MHISP              0.001      0.056      0.014      0.989

  Specific indirect 14
    BWT
    WIC
    MAGE
    MHISP             -0.002      0.001     -1.354      0.176

  Specific indirect 15
    BWT
    WIC
    MEDUC
    MHISP              0.184      0.107      1.719      0.086

  Specific indirect 16
    BWT
    PRECAREM
    MAGE
    MHISP              0.000      0.000     -2.137      0.033

  Specific indirect 17
    BWT
    PRECAREM
    MEDUC
    MHISP              0.000      0.000     -2.474      0.013

  Specific indirect 18
    BWT
    PRECAREM
    BMI
    MHISP              0.000      0.000      1.503      0.133

  Specific indirect 19
    BWT
    PRECAREM
    CIG0
    MHISP              0.000      0.000      0.694      0.488

  Specific indirect 20
    BWT
    PRECAREM
    WIC
    MHISP             -0.001      0.000     -2.882      0.004

  Specific indirect 21
    BWT
    PRGBP
    MAGE
    MHISP              0.000      0.000     -1.394      0.163

  Specific indirect 22
    BWT
    PRGBP
    MHT
    MHISP              0.000      0.000      0.071      0.943

  Specific indirect 23
    BWT
    PRGBP
    MEDUC
    MHISP              0.008      0.007      1.255      0.209

  Specific indirect 24
    BWT
    PRGBP
    BMI
    MHISP              0.000      0.008     -0.021      0.983

  Specific indirect 25
    BWT
    PRGBP
    CIG0
    MHISP             -0.008      0.006     -1.241      0.215

  Specific indirect 26
    BWT
    PRGBP
    WIC
    MHISP              0.077      0.078      0.979      0.328

  Specific indirect 27
    BWT
    PRGDM
    MAGE
    MHISP              0.000      0.000      0.197      0.844

  Specific indirect 28
    BWT
    PRGDM
    MHT
    MHISP              0.000      0.001     -0.236      0.813

  Specific indirect 29
    BWT
    PRGDM
    MEDUC
    MHISP              0.000      0.001     -0.001      0.999

  Specific indirect 30
    BWT
    PRGDM
    BMI
    MHISP             -0.001      0.008     -0.190      0.849

  Specific indirect 31
    BWT
    PRGDM
    CIG0
    MHISP              0.000      0.002      0.039      0.969

  Specific indirect 32
    BWT
    PRGDM
    WIC
    MHISP              0.000      0.009      0.053      0.958

  Specific indirect 33
    BWT
    BMI
    MAGE
    CIG0
    MHISP              0.000      0.001     -0.014      0.989

  Specific indirect 34
    BWT
    BMI
    MEDUC
    CIG0
    MHISP             -0.001      0.052     -0.014      0.989

  Specific indirect 35
    BWT
    WIC
    MAGE
    CIG0
    MHISP             -0.004      0.003     -1.411      0.158

  Specific indirect 36
    BWT
    WIC
    MEDUC
    CIG0
    MHISP              0.202      0.114      1.778      0.075

  Specific indirect 37
    BWT
    PRECAREM
    MAGE
    CIG0
    MHISP              0.000      0.000     -2.271      0.023

  Specific indirect 38
    BWT
    PRECAREM
    MEDUC
    CIG0
    MHISP              0.000      0.000     -2.602      0.009

  Specific indirect 39
    BWT
    PRECAREM
    BMI
    MAGE
    MHISP              0.000      0.000     -1.467      0.142

  Specific indirect 40
    BWT
    PRECAREM
    BMI
    MEDUC
    MHISP              0.000      0.000     -1.504      0.133

  Specific indirect 41
    BWT
    PRECAREM
    BMI
    CIG0
    MHISP              0.000      0.000      1.505      0.132

  Specific indirect 42
    BWT
    PRECAREM
    WIC
    MAGE
    MHISP              0.000      0.000     -2.384      0.017

  Specific indirect 43
    BWT
    PRECAREM
    WIC
    MEDUC
    MHISP              0.000      0.000      2.860      0.004

  Specific indirect 44
    BWT
    PRGBP
    MAGE
    CIG0
    MHISP             -0.001      0.001     -1.363      0.173

  Specific indirect 45
    BWT
    PRGBP
    MEDUC
    CIG0
    MHISP              0.009      0.007      1.215      0.224

  Specific indirect 46
    BWT
    PRGBP
    BMI
    MAGE
    MHISP              0.000      0.000      0.021      0.983

  Specific indirect 47
    BWT
    PRGBP
    BMI
    MEDUC
    MHISP              0.000      0.008      0.021      0.983

  Specific indirect 48
    BWT
    PRGBP
    BMI
    CIG0
    MHISP              0.000      0.010     -0.021      0.983

  Specific indirect 49
    BWT
    PRGBP
    WIC
    MAGE
    MHISP              0.000      0.000      1.179      0.239

  Specific indirect 50
    BWT
    PRGBP
    WIC
    MEDUC
    MHISP             -0.031      0.033     -0.967      0.333

  Specific indirect 51
    BWT
    PRGDM
    MAGE
    CIG0
    MHISP              0.000      0.001      0.198      0.843

  Specific indirect 52
    BWT
    PRGDM
    MEDUC
    CIG0
    MHISP              0.000      0.001     -0.001      0.999

  Specific indirect 53
    BWT
    PRGDM
    BMI
    MAGE
    MHISP              0.000      0.000      0.189      0.850

  Specific indirect 54
    BWT
    PRGDM
    BMI
    MEDUC
    MHISP              0.001      0.008      0.190      0.849

  Specific indirect 55
    BWT
    PRGDM
    BMI
    CIG0
    MHISP             -0.002      0.009     -0.190      0.849

  Specific indirect 56
    BWT
    PRGDM
    WIC
    MAGE
    MHISP              0.000      0.000      0.053      0.958

  Specific indirect 57
    BWT
    PRGDM
    WIC
    MEDUC
    MHISP              0.000      0.004     -0.053      0.958

  Specific indirect 58
    BWT
    PRECAREM
    BMI
    MAGE
    CIG0
    MHISP              0.000      0.000     -1.499      0.134

  Specific indirect 59
    BWT
    PRECAREM
    BMI
    MEDUC
    CIG0
    MHISP              0.000      0.000     -1.498      0.134

  Specific indirect 60
    BWT
    PRECAREM
    WIC
    MAGE
    CIG0
    MHISP              0.000      0.000     -2.542      0.011

  Specific indirect 61
    BWT
    PRECAREM
    WIC
    MEDUC
    CIG0
    MHISP              0.000      0.000      2.838      0.005

  Specific indirect 62
    BWT
    PRGBP
    BMI
    MAGE
    CIG0
    MHISP              0.000      0.000      0.021      0.983

  Specific indirect 63
    BWT
    PRGBP
    BMI
    MEDUC
    CIG0
    MHISP              0.000      0.009      0.021      0.983

  Specific indirect 64
    BWT
    PRGBP
    WIC
    MAGE
    CIG0
    MHISP              0.001      0.001      1.150      0.250

  Specific indirect 65
    BWT
    PRGBP
    WIC
    MEDUC
    CIG0
    MHISP             -0.035      0.037     -0.940      0.347

  Specific indirect 66
    BWT
    PRGDM
    BMI
    MAGE
    CIG0
    MHISP              0.000      0.000      0.190      0.850

  Specific indirect 67
    BWT
    PRGDM
    BMI
    MEDUC
    CIG0
    MHISP              0.002      0.008      0.190      0.849

  Specific indirect 68
    BWT
    PRGDM
    WIC
    MAGE
    CIG0
    MHISP              0.000      0.000      0.053      0.958

  Specific indirect 69
    BWT
    PRGDM
    WIC
    MEDUC
    CIG0
    MHISP              0.000      0.004     -0.053      0.958

  Direct
    BWT
    MHISP              0.118      0.094      1.249      0.212


Effects from OTHM to BWT

  Total               -0.055      0.002    -30.711      0.000
  Total indirect       0.107      0.096      1.120      0.263

  Specific indirect 1
    BWT
    MAGE
    OTHM              -0.013      0.013     -1.013      0.311

  Specific indirect 2
    BWT
    MHT
    OTHM              -0.033      0.002    -14.768      0.000

  Specific indirect 3
    BWT
    MEDUC
    OTHM               0.121      0.090      1.333      0.183

  Specific indirect 4
    BWT
    BMI
    OTHM              -0.002      0.130     -0.014      0.989

  Specific indirect 5
    BWT
    CIG0
    OTHM               0.060      0.034      1.735      0.083

  Specific indirect 6
    BWT
    WIC
    OTHM               0.260      0.149      1.747      0.081

  Specific indirect 7
    BWT
    PRGBP
    OTHM               0.026      0.023      1.097      0.273

  Specific indirect 8
    BWT
    PRGDM
    OTHM              -0.002      0.013     -0.163      0.870

  Specific indirect 9
    BWT
    MAGE
    CIG0
    OTHM               0.004      0.004      1.014      0.310

  Specific indirect 10
    BWT
    MEDUC
    CIG0
    OTHM              -0.051      0.038     -1.340      0.180

  Specific indirect 11
    BWT
    BMI
    MAGE
    OTHM               0.000      0.004      0.014      0.989

  Specific indirect 12
    BWT
    BMI
    MEDUC
    OTHM               0.002      0.111      0.014      0.989

  Specific indirect 13
    BWT
    BMI
    CIG0
    OTHM               0.001      0.052      0.014      0.989

  Specific indirect 14
    BWT
    WIC
    MAGE
    OTHM               0.011      0.008      1.403      0.161

  Specific indirect 15
    BWT
    WIC
    MEDUC
    OTHM              -0.436      0.247     -1.766      0.077

  Specific indirect 16
    BWT
    PRECAREM
    MAGE
    OTHM               0.000      0.000      2.257      0.024

  Specific indirect 17
    BWT
    PRECAREM
    MEDUC
    OTHM               0.000      0.000      2.577      0.010

  Specific indirect 18
    BWT
    PRECAREM
    BMI
    OTHM               0.000      0.000     -1.511      0.131

  Specific indirect 19
    BWT
    PRECAREM
    CIG0
    OTHM               0.000      0.000      0.694      0.488

  Specific indirect 20
    BWT
    PRECAREM
    WIC
    OTHM               0.000      0.000      2.862      0.004

  Specific indirect 21
    BWT
    PRGBP
    MAGE
    OTHM               0.002      0.001      1.370      0.171

  Specific indirect 22
    BWT
    PRGBP
    MHT
    OTHM               0.000      0.000      0.071      0.943

  Specific indirect 23
    BWT
    PRGBP
    MEDUC
    OTHM              -0.020      0.016     -1.224      0.221

  Specific indirect 24
    BWT
    PRGBP
    BMI
    OTHM               0.000      0.023      0.021      0.983

  Specific indirect 25
    BWT
    PRGBP
    CIG0
    OTHM              -0.007      0.006     -1.244      0.214

  Specific indirect 26
    BWT
    PRGBP
    WIC
    OTHM              -0.044      0.046     -0.956      0.339

  Specific indirect 27
    BWT
    PRGDM
    MAGE
    OTHM              -0.001      0.003     -0.198      0.843

  Specific indirect 28
    BWT
    PRGDM
    MHT
    OTHM               0.000      0.001     -0.236      0.813

  Specific indirect 29
    BWT
    PRGDM
    MEDUC
    OTHM               0.000      0.003      0.001      0.999

  Specific indirect 30
    BWT
    PRGDM
    BMI
    OTHM               0.004      0.021      0.190      0.849

  Specific indirect 31
    BWT
    PRGDM
    CIG0
    OTHM               0.000      0.001      0.039      0.969

  Specific indirect 32
    BWT
    PRGDM
    WIC
    OTHM               0.000      0.005     -0.053      0.958

  Specific indirect 33
    BWT
    BMI
    MAGE
    CIG0
    OTHM               0.000      0.001     -0.014      0.989

  Specific indirect 34
    BWT
    BMI
    MEDUC
    CIG0
    OTHM              -0.001      0.047     -0.014      0.989

  Specific indirect 35
    BWT
    WIC
    MAGE
    CIG0
    OTHM              -0.004      0.003     -1.407      0.159

  Specific indirect 36
    BWT
    WIC
    MEDUC
    CIG0
    OTHM               0.186      0.105      1.773      0.076

  Specific indirect 37
    BWT
    PRECAREM
    MAGE
    CIG0
    OTHM               0.000      0.000     -2.262      0.024

  Specific indirect 38
    BWT
    PRECAREM
    MEDUC
    CIG0
    OTHM               0.000      0.000     -2.591      0.010

  Specific indirect 39
    BWT
    PRECAREM
    BMI
    MAGE
    OTHM               0.000      0.000      1.496      0.135

  Specific indirect 40
    BWT
    PRECAREM
    BMI
    MEDUC
    OTHM               0.000      0.000      1.500      0.134

  Specific indirect 41
    BWT
    PRECAREM
    BMI
    CIG0
    OTHM               0.000      0.000      1.506      0.132

  Specific indirect 42
    BWT
    PRECAREM
    WIC
    MAGE
    OTHM               0.000      0.000      2.528      0.011

  Specific indirect 43
    BWT
    PRECAREM
    WIC
    MEDUC
    OTHM              -0.001      0.000     -2.850      0.004

  Specific indirect 44
    BWT
    PRGBP
    MAGE
    CIG0
    OTHM              -0.001      0.000     -1.366      0.172

  Specific indirect 45
    BWT
    PRGBP
    MEDUC
    CIG0
    OTHM               0.008      0.007      1.218      0.223

  Specific indirect 46
    BWT
    PRGBP
    BMI
    MAGE
    OTHM               0.000      0.001     -0.021      0.983

  Specific indirect 47
    BWT
    PRGBP
    BMI
    MEDUC
    OTHM               0.000      0.020     -0.021      0.983

  Specific indirect 48
    BWT
    PRGBP
    BMI
    CIG0
    OTHM               0.000      0.009     -0.021      0.983

  Specific indirect 49
    BWT
    PRGBP
    WIC
    MAGE
    OTHM              -0.002      0.002     -1.156      0.248

  Specific indirect 50
    BWT
    PRGBP
    WIC
    MEDUC
    OTHM               0.075      0.079      0.946      0.344

  Specific indirect 51
    BWT
    PRGDM
    MAGE
    CIG0
    OTHM               0.000      0.001      0.198      0.843

  Specific indirect 52
    BWT
    PRGDM
    MEDUC
    CIG0
    OTHM               0.000      0.001     -0.001      0.999

  Specific indirect 53
    BWT
    PRGDM
    BMI
    MAGE
    OTHM               0.000      0.001     -0.189      0.850

  Specific indirect 54
    BWT
    PRGDM
    BMI
    MEDUC
    OTHM              -0.003      0.018     -0.190      0.849

  Specific indirect 55
    BWT
    PRGDM
    BMI
    CIG0
    OTHM              -0.002      0.008     -0.190      0.849

  Specific indirect 56
    BWT
    PRGDM
    WIC
    MAGE
    OTHM               0.000      0.000     -0.053      0.958

  Specific indirect 57
    BWT
    PRGDM
    WIC
    MEDUC
    OTHM               0.000      0.009      0.053      0.958

  Specific indirect 58
    BWT
    PRECAREM
    BMI
    MAGE
    CIG0
    OTHM               0.000      0.000     -1.497      0.134

  Specific indirect 59
    BWT
    PRECAREM
    BMI
    MEDUC
    CIG0
    OTHM               0.000      0.000     -1.498      0.134

  Specific indirect 60
    BWT
    PRECAREM
    WIC
    MAGE
    CIG0
    OTHM               0.000      0.000     -2.532      0.011

  Specific indirect 61
    BWT
    PRECAREM
    WIC
    MEDUC
    CIG0
    OTHM               0.000      0.000      2.838      0.005

  Specific indirect 62
    BWT
    PRGBP
    BMI
    MAGE
    CIG0
    OTHM               0.000      0.000      0.021      0.983

  Specific indirect 63
    BWT
    PRGBP
    BMI
    MEDUC
    CIG0
    OTHM               0.000      0.008      0.021      0.983

  Specific indirect 64
    BWT
    PRGBP
    WIC
    MAGE
    CIG0
    OTHM               0.001      0.001      1.153      0.249

  Specific indirect 65
    BWT
    PRGBP
    WIC
    MEDUC
    CIG0
    OTHM              -0.032      0.034     -0.941      0.346

  Specific indirect 66
    BWT
    PRGDM
    BMI
    MAGE
    CIG0
    OTHM               0.000      0.000      0.190      0.850

  Specific indirect 67
    BWT
    PRGDM
    BMI
    MEDUC
    CIG0
    OTHM               0.001      0.008      0.190      0.849

  Specific indirect 68
    BWT
    PRGDM
    WIC
    MAGE
    CIG0
    OTHM               0.000      0.000      0.053      0.958

  Specific indirect 69
    BWT
    PRGDM
    WIC
    MEDUC
    CIG0
    OTHM               0.000      0.004     -0.053      0.958

  Direct
    BWT
    OTHM              -0.162      0.096     -1.692      0.091


Effects from AFRAMF to BWT

  Total               -0.039      0.002    -21.108      0.000
  Total indirect      -0.060      0.063     -0.943      0.346

  Specific indirect 1
    BWT
    FAGE
    AFRAMF            -0.001      0.005     -0.192      0.848

  Specific indirect 2
    BWT
    CIG0
    AFRAMF             0.075      0.043      1.728      0.084

  Specific indirect 3
    BWT
    WIC
    AFRAMF            -0.317      0.189     -1.673      0.094

  Specific indirect 4
    BWT
    PRGBP
    AFRAMF            -0.012      0.010     -1.286      0.198

  Specific indirect 5
    BWT
    PRGDM
    AFRAMF             0.000      0.004      0.100      0.921

  Specific indirect 6
    BWT
    PAYER
    FAGE
    AFRAMF             0.005      0.004      1.180      0.238

  Specific indirect 7
    BWT
    PAYER
    FEDUC
    AFRAMF             0.007      0.006      1.182      0.237

  Specific indirect 8
    BWT
    MAGE
    CIG0
    AFRAMF             0.005      0.005      1.012      0.311

  Specific indirect 9
    BWT
    MEDUC
    CIG0
    AFRAMF            -0.064      0.048     -1.336      0.182

  Specific indirect 10
    BWT
    BMI
    CIG0
    AFRAMF             0.001      0.065      0.014      0.989

  Specific indirect 11
    BWT
    PRECAREM
    CIG0
    AFRAMF             0.000      0.000      0.694      0.488

  Specific indirect 12
    BWT
    PRECAREM
    WIC
    AFRAMF             0.000      0.000     -2.880      0.004

  Specific indirect 13
    BWT
    PRGBP
    FAGE
    AFRAMF             0.001      0.000      1.260      0.208

  Specific indirect 14
    BWT
    PRGBP
    CIG0
    AFRAMF            -0.009      0.007     -1.248      0.212

  Specific indirect 15
    BWT
    PRGBP
    WIC
    AFRAMF             0.054      0.054      0.994      0.320

  Specific indirect 16
    BWT
    PRGDM
    FAGE
    AFRAMF             0.000      0.000     -0.009      0.993

  Specific indirect 17
    BWT
    PRGDM
    CIG0
    AFRAMF             0.000      0.002      0.039      0.969

  Specific indirect 18
    BWT
    PRGDM
    WIC
    AFRAMF             0.000      0.007      0.053      0.958

  Specific indirect 19
    BWT
    PAYER
    FEDUC
    FAGE
    AFRAMF             0.001      0.001      1.193      0.233

  Specific indirect 20
    BWT
    BMI
    MAGE
    CIG0
    AFRAMF             0.000      0.002     -0.014      0.989

  Specific indirect 21
    BWT
    BMI
    MEDUC
    CIG0
    AFRAMF            -0.001      0.060     -0.014      0.989

  Specific indirect 22
    BWT
    WIC
    MAGE
    CIG0
    AFRAMF            -0.004      0.003     -1.403      0.161

  Specific indirect 23
    BWT
    WIC
    MEDUC
    CIG0
    AFRAMF             0.233      0.132      1.769      0.077

  Specific indirect 24
    BWT
    PRECAREM
    PAYER
    FAGE
    AFRAMF             0.000      0.000     -2.611      0.009

  Specific indirect 25
    BWT
    PRECAREM
    PAYER
    FEDUC
    AFRAMF             0.000      0.000     -2.617      0.009

  Specific indirect 26
    BWT
    PRECAREM
    MAGE
    CIG0
    AFRAMF             0.000      0.000     -2.256      0.024

  Specific indirect 27
    BWT
    PRECAREM
    MEDUC
    CIG0
    AFRAMF             0.000      0.000     -2.585      0.010

  Specific indirect 28
    BWT
    PRECAREM
    BMI
    CIG0
    AFRAMF             0.000      0.000      1.506      0.132

  Specific indirect 29
    BWT
    PRGBP
    PAYER
    FAGE
    AFRAMF            -0.001      0.001     -1.169      0.242

  Specific indirect 30
    BWT
    PRGBP
    PAYER
    FEDUC
    AFRAMF            -0.001      0.001     -1.167      0.243

  Specific indirect 31
    BWT
    PRGBP
    MAGE
    CIG0
    AFRAMF            -0.001      0.001     -1.371      0.170

  Specific indirect 32
    BWT
    PRGBP
    MEDUC
    CIG0
    AFRAMF             0.010      0.009      1.222      0.222

  Specific indirect 33
    BWT
    PRGBP
    BMI
    CIG0
    AFRAMF             0.000      0.011     -0.021      0.983

  Specific indirect 34
    BWT
    PRGDM
    PAYER
    FAGE
    AFRAMF             0.000      0.000     -0.023      0.981

  Specific indirect 35
    BWT
    PRGDM
    PAYER
    FEDUC
    AFRAMF             0.000      0.000     -0.023      0.981

  Specific indirect 36
    BWT
    PRGDM
    MAGE
    CIG0
    AFRAMF             0.000      0.001      0.198      0.843

  Specific indirect 37
    BWT
    PRGDM
    MEDUC
    CIG0
    AFRAMF             0.000      0.002     -0.001      0.999

  Specific indirect 38
    BWT
    PRGDM
    BMI
    CIG0
    AFRAMF            -0.002      0.011     -0.190      0.849

  Specific indirect 39
    BWT
    PRECAREM
    PAYER
    FEDUC
    FAGE
    AFRAMF             0.000      0.000     -2.652      0.008

  Specific indirect 40
    BWT
    PRECAREM
    BMI
    MAGE
    CIG0
    AFRAMF             0.000      0.000     -1.496      0.135

  Specific indirect 41
    BWT
    PRECAREM
    BMI
    MEDUC
    CIG0
    AFRAMF             0.000      0.000     -1.499      0.134

  Specific indirect 42
    BWT
    PRECAREM
    WIC
    MAGE
    CIG0
    AFRAMF             0.000      0.000     -2.526      0.012

  Specific indirect 43
    BWT
    PRECAREM
    WIC
    MEDUC
    CIG0
    AFRAMF             0.000      0.000      2.848      0.004

  Specific indirect 44
    BWT
    PRGBP
    PAYER
    FEDUC
    FAGE
    AFRAMF             0.000      0.000     -1.156      0.248

  Specific indirect 45
    BWT
    PRGBP
    BMI
    MAGE
    CIG0
    AFRAMF             0.000      0.000      0.021      0.983

  Specific indirect 46
    BWT
    PRGBP
    BMI
    MEDUC
    CIG0
    AFRAMF             0.000      0.011      0.021      0.983

  Specific indirect 47
    BWT
    PRGBP
    WIC
    MAGE
    CIG0
    AFRAMF             0.001      0.001      1.157      0.247

  Specific indirect 48
    BWT
    PRGBP
    WIC
    MEDUC
    CIG0
    AFRAMF            -0.040      0.042     -0.944      0.345

  Specific indirect 49
    BWT
    PRGDM
    PAYER
    FEDUC
    FAGE
    AFRAMF             0.000      0.000     -0.023      0.981

  Specific indirect 50
    BWT
    PRGDM
    BMI
    MAGE
    CIG0
    AFRAMF             0.000      0.000      0.189      0.850

  Specific indirect 51
    BWT
    PRGDM
    BMI
    MEDUC
    CIG0
    AFRAMF             0.002      0.010      0.190      0.849

  Specific indirect 52
    BWT
    PRGDM
    WIC
    MAGE
    CIG0
    AFRAMF             0.000      0.000      0.053      0.958

  Specific indirect 53
    BWT
    PRGDM
    WIC
    MEDUC
    CIG0
    AFRAMF             0.000      0.005     -0.053      0.958

  Direct
    BWT
    AFRAMF             0.020      0.063      0.323      0.746


Effects from FHISP to BWT

  Total               -0.043      0.002    -27.872      0.000
  Total indirect      -0.049      0.060     -0.808      0.419

  Specific indirect 1
    BWT
    FAGE
    FHISP             -0.001      0.005     -0.192      0.848

  Specific indirect 2
    BWT
    CIG0
    FHISP              0.098      0.057      1.727      0.084

  Specific indirect 3
    BWT
    WIC
    FHISP             -0.385      0.228     -1.694      0.090

  Specific indirect 4
    BWT
    PRGBP
    FHISP             -0.011      0.008     -1.342      0.179

  Specific indirect 5
    BWT
    PRGDM
    FHISP              0.000      0.002      0.023      0.982

  Specific indirect 6
    BWT
    PAYER
    FAGE
    FHISP              0.004      0.004      1.180      0.238

  Specific indirect 7
    BWT
    PAYER
    FEDUC
    FHISP              0.010      0.008      1.181      0.237

  Specific indirect 8
    BWT
    MAGE
    CIG0
    FHISP              0.007      0.007      1.012      0.312

  Specific indirect 9
    BWT
    MEDUC
    CIG0
    FHISP             -0.085      0.063     -1.335      0.182

  Specific indirect 10
    BWT
    BMI
    CIG0
    FHISP              0.001      0.085      0.014      0.989

  Specific indirect 11
    BWT
    PRECAREM
    CIG0
    FHISP              0.000      0.000      0.694      0.488

  Specific indirect 12
    BWT
    PRECAREM
    WIC
    FHISP              0.000      0.000     -2.882      0.004

  Specific indirect 13
    BWT
    PRGBP
    FAGE
    FHISP              0.001      0.000      1.260      0.208

  Specific indirect 14
    BWT
    PRGBP
    CIG0
    FHISP             -0.012      0.010     -1.249      0.212

  Specific indirect 15
    BWT
    PRGBP
    WIC
    FHISP              0.066      0.067      0.983      0.325

  Specific indirect 16
    BWT
    PRGDM
    FAGE
    FHISP              0.000      0.000     -0.009      0.993

  Specific indirect 17
    BWT
    PRGDM
    CIG0
    FHISP              0.000      0.002      0.039      0.969

  Specific indirect 18
    BWT
    PRGDM
    WIC
    FHISP              0.000      0.008      0.053      0.958

  Specific indirect 19
    BWT
    PAYER
    FEDUC
    FAGE
    FHISP              0.001      0.000      1.193      0.233

  Specific indirect 20
    BWT
    BMI
    MAGE
    CIG0
    FHISP              0.000      0.002     -0.014      0.989

  Specific indirect 21
    BWT
    BMI
    MEDUC
    CIG0
    FHISP             -0.001      0.078     -0.014      0.989

  Specific indirect 22
    BWT
    WIC
    MAGE
    CIG0
    FHISP             -0.006      0.004     -1.402      0.161

  Specific indirect 23
    BWT
    WIC
    MEDUC
    CIG0
    FHISP              0.307      0.173      1.768      0.077

  Specific indirect 24
    BWT
    PRECAREM
    PAYER
    FAGE
    FHISP              0.000      0.000     -2.612      0.009

  Specific indirect 25
    BWT
    PRECAREM
    PAYER
    FEDUC
    FHISP              0.000      0.000     -2.615      0.009

  Specific indirect 26
    BWT
    PRECAREM
    MAGE
    CIG0
    FHISP              0.000      0.000     -2.255      0.024

  Specific indirect 27
    BWT
    PRECAREM
    MEDUC
    CIG0
    FHISP              0.000      0.000     -2.584      0.010

  Specific indirect 28
    BWT
    PRECAREM
    BMI
    CIG0
    FHISP              0.000      0.000      1.507      0.132

  Specific indirect 29
    BWT
    PRGBP
    PAYER
    FAGE
    FHISP             -0.001      0.001     -1.169      0.242

  Specific indirect 30
    BWT
    PRGBP
    PAYER
    FEDUC
    FHISP             -0.002      0.002     -1.168      0.243

  Specific indirect 31
    BWT
    PRGBP
    MAGE
    CIG0
    FHISP             -0.001      0.001     -1.372      0.170

  Specific indirect 32
    BWT
    PRGBP
    MEDUC
    CIG0
    FHISP              0.014      0.011      1.223      0.221

  Specific indirect 33
    BWT
    PRGBP
    BMI
    CIG0
    FHISP              0.000      0.015     -0.021      0.983

  Specific indirect 34
    BWT
    PRGDM
    PAYER
    FAGE
    FHISP              0.000      0.000     -0.023      0.981

  Specific indirect 35
    BWT
    PRGDM
    PAYER
    FEDUC
    FHISP              0.000      0.000     -0.023      0.981

  Specific indirect 36
    BWT
    PRGDM
    MAGE
    CIG0
    FHISP              0.000      0.002      0.198      0.843

  Specific indirect 37
    BWT
    PRGDM
    MEDUC
    CIG0
    FHISP              0.000      0.002     -0.001      0.999

  Specific indirect 38
    BWT
    PRGDM
    BMI
    CIG0
    FHISP             -0.003      0.014     -0.190      0.849

  Specific indirect 39
    BWT
    PRECAREM
    PAYER
    FEDUC
    FAGE
    FHISP              0.000      0.000     -2.652      0.008

  Specific indirect 40
    BWT
    PRECAREM
    BMI
    MAGE
    CIG0
    FHISP              0.000      0.000     -1.495      0.135

  Specific indirect 41
    BWT
    PRECAREM
    BMI
    MEDUC
    CIG0
    FHISP              0.000      0.000     -1.499      0.134

  Specific indirect 42
    BWT
    PRECAREM
    WIC
    MAGE
    CIG0
    FHISP              0.000      0.000     -2.525      0.012

  Specific indirect 43
    BWT
    PRECAREM
    WIC
    MEDUC
    CIG0
    FHISP              0.000      0.000      2.850      0.004

  Specific indirect 44
    BWT
    PRGBP
    PAYER
    FEDUC
    FAGE
    FHISP              0.000      0.000     -1.156      0.248

  Specific indirect 45
    BWT
    PRGBP
    BMI
    MAGE
    CIG0
    FHISP              0.000      0.000      0.021      0.983

  Specific indirect 46
    BWT
    PRGBP
    BMI
    MEDUC
    CIG0
    FHISP              0.000      0.014      0.021      0.983

  Specific indirect 47
    BWT
    PRGBP
    WIC
    MAGE
    CIG0
    FHISP              0.001      0.001      1.157      0.247

  Specific indirect 48
    BWT
    PRGBP
    WIC
    MEDUC
    CIG0
    FHISP             -0.052      0.055     -0.945      0.345

  Specific indirect 49
    BWT
    PRGDM
    PAYER
    FEDUC
    FAGE
    FHISP              0.000      0.000     -0.023      0.981

  Specific indirect 50
    BWT
    PRGDM
    BMI
    MAGE
    CIG0
    FHISP              0.000      0.000      0.189      0.850

  Specific indirect 51
    BWT
    PRGDM
    BMI
    MEDUC
    CIG0
    FHISP              0.002      0.013      0.190      0.849

  Specific indirect 52
    BWT
    PRGDM
    WIC
    MAGE
    CIG0
    FHISP              0.000      0.000      0.053      0.958

  Specific indirect 53
    BWT
    PRGDM
    WIC
    MEDUC
    CIG0
    FHISP              0.000      0.006     -0.053      0.958

  Direct
    BWT
    FHISP              0.006      0.060      0.092      0.926


Effects from OTHF to BWT

  Total               -0.069      0.002    -38.486      0.000
  Total indirect      -0.015      0.025     -0.598      0.550

  Specific indirect 1
    BWT
    FAGE
    OTHF               0.000      0.000     -0.190      0.850

  Specific indirect 2
    BWT
    CIG0
    OTHF               0.011      0.006      1.710      0.087

  Specific indirect 3
    BWT
    WIC
    OTHF              -0.055      0.034     -1.625      0.104

  Specific indirect 4
    BWT
    PRGBP
    OTHF               0.002      0.006      0.253      0.800

  Specific indirect 5
    BWT
    PRGDM
    OTHF               0.000      0.001     -0.343      0.732

  Specific indirect 6
    BWT
    PAYER
    FAGE
    OTHF               0.000      0.000      0.783      0.434

  Specific indirect 7
    BWT
    PAYER
    FEDUC
    OTHF              -0.002      0.002     -1.175      0.240

  Specific indirect 8
    BWT
    MAGE
    CIG0
    OTHF               0.001      0.001      1.009      0.313

  Specific indirect 9
    BWT
    MEDUC
    CIG0
    OTHF              -0.009      0.007     -1.328      0.184

  Specific indirect 10
    BWT
    BMI
    CIG0
    OTHF               0.000      0.010      0.014      0.989

  Specific indirect 11
    BWT
    PRECAREM
    CIG0
    OTHF               0.000      0.000      0.692      0.489

  Specific indirect 12
    BWT
    PRECAREM
    WIC
    OTHF               0.000      0.000     -2.814      0.005

  Specific indirect 13
    BWT
    PRGBP
    FAGE
    OTHF               0.000      0.000      0.795      0.427

  Specific indirect 14
    BWT
    PRGBP
    CIG0
    OTHF              -0.001      0.001     -1.239      0.215

  Specific indirect 15
    BWT
    PRGBP
    WIC
    OTHF               0.009      0.009      1.013      0.311

  Specific indirect 16
    BWT
    PRGDM
    FAGE
    OTHF               0.000      0.000     -0.009      0.993

  Specific indirect 17
    BWT
    PRGDM
    CIG0
    OTHF               0.000      0.000      0.039      0.969

  Specific indirect 18
    BWT
    PRGDM
    WIC
    OTHF               0.000      0.001      0.053      0.958

  Specific indirect 19
    BWT
    PAYER
    FEDUC
    FAGE
    OTHF               0.000      0.000      0.787      0.432

  Specific indirect 20
    BWT
    BMI
    MAGE
    CIG0
    OTHF               0.000      0.000     -0.014      0.989

  Specific indirect 21
    BWT
    BMI
    MEDUC
    CIG0
    OTHF               0.000      0.009     -0.014      0.989

  Specific indirect 22
    BWT
    WIC
    MAGE
    CIG0
    OTHF              -0.001      0.000     -1.393      0.164

  Specific indirect 23
    BWT
    WIC
    MEDUC
    CIG0
    OTHF               0.034      0.020      1.749      0.080

  Specific indirect 24
    BWT
    PRECAREM
    PAYER
    FAGE
    OTHF               0.000      0.000     -0.962      0.336

  Specific indirect 25
    BWT
    PRECAREM
    PAYER
    FEDUC
    OTHF               0.000      0.000      2.578      0.010

  Specific indirect 26
    BWT
    PRECAREM
    MAGE
    CIG0
    OTHF               0.000      0.000     -2.213      0.027

  Specific indirect 27
    BWT
    PRECAREM
    MEDUC
    CIG0
    OTHF               0.000      0.000     -2.518      0.012

  Specific indirect 28
    BWT
    PRECAREM
    BMI
    CIG0
    OTHF               0.000      0.000      1.497      0.134

  Specific indirect 29
    BWT
    PRGBP
    PAYER
    FAGE
    OTHF               0.000      0.000     -0.765      0.444

  Specific indirect 30
    BWT
    PRGBP
    PAYER
    FEDUC
    OTHF               0.000      0.000      1.172      0.241

  Specific indirect 31
    BWT
    PRGBP
    MAGE
    CIG0
    OTHF               0.000      0.000     -1.359      0.174

  Specific indirect 32
    BWT
    PRGBP
    MEDUC
    CIG0
    OTHF               0.002      0.001      1.213      0.225

  Specific indirect 33
    BWT
    PRGBP
    BMI
    CIG0
    OTHF               0.000      0.002     -0.021      0.983

  Specific indirect 34
    BWT
    PRGDM
    PAYER
    FAGE
    OTHF               0.000      0.000     -0.023      0.981

  Specific indirect 35
    BWT
    PRGDM
    PAYER
    FEDUC
    OTHF               0.000      0.000      0.023      0.981

  Specific indirect 36
    BWT
    PRGDM
    MAGE
    CIG0
    OTHF               0.000      0.000      0.197      0.843

  Specific indirect 37
    BWT
    PRGDM
    MEDUC
    CIG0
    OTHF               0.000      0.000     -0.001      0.999

  Specific indirect 38
    BWT
    PRGDM
    BMI
    CIG0
    OTHF               0.000      0.002     -0.190      0.849

  Specific indirect 39
    BWT
    PRECAREM
    PAYER
    FEDUC
    FAGE
    OTHF               0.000      0.000     -0.964      0.335

  Specific indirect 40
    BWT
    PRECAREM
    BMI
    MAGE
    CIG0
    OTHF               0.000      0.000     -1.487      0.137

  Specific indirect 41
    BWT
    PRECAREM
    BMI
    MEDUC
    CIG0
    OTHF               0.000      0.000     -1.489      0.136

  Specific indirect 42
    BWT
    PRECAREM
    WIC
    MAGE
    CIG0
    OTHF               0.000      0.000     -2.463      0.014

  Specific indirect 43
    BWT
    PRECAREM
    WIC
    MEDUC
    CIG0
    OTHF               0.000      0.000      2.752      0.006

  Specific indirect 44
    BWT
    PRGBP
    PAYER
    FEDUC
    FAGE
    OTHF               0.000      0.000     -0.761      0.447

  Specific indirect 45
    BWT
    PRGBP
    BMI
    MAGE
    CIG0
    OTHF               0.000      0.000      0.021      0.983

  Specific indirect 46
    BWT
    PRGBP
    BMI
    MEDUC
    CIG0
    OTHF               0.000      0.002      0.021      0.983

  Specific indirect 47
    BWT
    PRGBP
    WIC
    MAGE
    CIG0
    OTHF               0.000      0.000      1.149      0.251

  Specific indirect 48
    BWT
    PRGBP
    WIC
    MEDUC
    CIG0
    OTHF              -0.006      0.006     -0.940      0.347

  Specific indirect 49
    BWT
    PRGDM
    PAYER
    FEDUC
    FAGE
    OTHF               0.000      0.000     -0.023      0.981

  Specific indirect 50
    BWT
    PRGDM
    BMI
    MAGE
    CIG0
    OTHF               0.000      0.000      0.189      0.850

  Specific indirect 51
    BWT
    PRGDM
    BMI
    MEDUC
    CIG0
    OTHF               0.000      0.001      0.190      0.849

  Specific indirect 52
    BWT
    PRGDM
    WIC
    MAGE
    CIG0
    OTHF               0.000      0.000      0.053      0.958

  Specific indirect 53
    BWT
    PRGDM
    WIC
    MEDUC
    CIG0
    OTHF               0.000      0.001     -0.053      0.958

  Direct
    BWT
    OTHF              -0.054      0.025     -2.110      0.035


Effects from SOCDEP to BWT

  Total               -0.102      0.049     -2.081      0.037
  Total indirect      -1.152      0.804     -1.432      0.152

  Specific indirect 1
    BWT
    FAGE
    SOCDEP            -0.003      0.018     -0.192      0.848

  Specific indirect 2
    BWT
    PAYER
    SOCDEP             0.064      0.055      1.168      0.243

  Specific indirect 3
    BWT
    MAGE
    SOCDEP             0.059      0.058      1.012      0.312

  Specific indirect 4
    BWT
    MHT
    SOCDEP            -0.029      0.002    -15.031      0.000

  Specific indirect 5
    BWT
    MEDUC
    SOCDEP            -0.920      0.691     -1.332      0.183

  Specific indirect 6
    BWT
    BMI
    SOCDEP             0.013      0.906      0.014      0.989

  Specific indirect 7
    BWT
    CIG0
    SOCDEP            -0.263      0.151     -1.736      0.083

  Specific indirect 8
    BWT
    WIC
    SOCDEP            -2.795      1.620     -1.726      0.084

  Specific indirect 9
    BWT
    PRECAREM
    SOCDEP             0.001      0.000      2.459      0.014

  Specific indirect 10
    BWT
    PRGBP
    SOCDEP            -0.169      0.140     -1.208      0.227

  Specific indirect 11
    BWT
    PRGDM
    SOCDEP            -0.002      0.020     -0.081      0.936

  Specific indirect 12
    BWT
    PAYER
    FAGE
    SOCDEP             0.016      0.013      1.176      0.240

  Specific indirect 13
    BWT
    PAYER
    FEDUC
    SOCDEP             0.033      0.028      1.179      0.239

  Specific indirect 14
    BWT
    MAGE
    CIG0
    SOCDEP            -0.018      0.018     -1.015      0.310

  Specific indirect 15
    BWT
    MEDUC
    CIG0
    SOCDEP             0.227      0.169      1.340      0.180

  Specific indirect 16
    BWT
    BMI
    MAGE
    SOCDEP             0.000      0.019     -0.014      0.989

  Specific indirect 17
    BWT
    BMI
    MEDUC
    SOCDEP            -0.012      0.850     -0.014      0.989

  Specific indirect 18
    BWT
    BMI
    CIG0
    SOCDEP            -0.003      0.228     -0.014      0.989

  Specific indirect 19
    BWT
    WIC
    MAGE
    SOCDEP            -0.051      0.037     -1.402      0.161

  Specific indirect 20
    BWT
    WIC
    MEDUC
    SOCDEP             3.329      1.886      1.765      0.078

  Specific indirect 21
    BWT
    PRECAREM
    PAYER
    SOCDEP             0.000      0.000     -2.567      0.010

  Specific indirect 22
    BWT
    PRECAREM
    MAGE
    SOCDEP             0.000      0.000     -2.255      0.024

  Specific indirect 23
    BWT
    PRECAREM
    MEDUC
    SOCDEP            -0.002      0.001     -2.576      0.010

  Specific indirect 24
    BWT
    PRECAREM
    BMI
    SOCDEP             0.000      0.000      1.506      0.132

  Specific indirect 25
    BWT
    PRECAREM
    CIG0
    SOCDEP             0.000      0.000     -0.694      0.488

  Specific indirect 26
    BWT
    PRECAREM
    WIC
    SOCDEP            -0.003      0.001     -2.876      0.004

  Specific indirect 27
    BWT
    PRGBP
    FAGE
    SOCDEP             0.002      0.002      1.261      0.207

  Specific indirect 28
    BWT
    PRGBP
    PAYER
    SOCDEP            -0.013      0.011     -1.183      0.237

  Specific indirect 29
    BWT
    PRGBP
    MAGE
    SOCDEP            -0.009      0.007     -1.372      0.170

  Specific indirect 30
    BWT
    PRGBP
    MHT
    SOCDEP             0.000      0.000      0.071      0.943

  Specific indirect 31
    BWT
    PRGBP
    MEDUC
    SOCDEP             0.149      0.122      1.226      0.220

  Specific indirect 32
    BWT
    PRGBP
    BMI
    SOCDEP            -0.003      0.160     -0.021      0.983

  Specific indirect 33
    BWT
    PRGBP
    CIG0
    SOCDEP             0.032      0.026      1.245      0.213

  Specific indirect 34
    BWT
    PRGBP
    WIC
    SOCDEP             0.478      0.494      0.967      0.333

  Specific indirect 35
    BWT
    PRGDM
    FAGE
    SOCDEP             0.000      0.001     -0.009      0.993

  Specific indirect 36
    BWT
    PRGDM
    PAYER
    SOCDEP             0.000      0.002     -0.023      0.981

  Specific indirect 37
    BWT
    PRGDM
    MAGE
    SOCDEP             0.003      0.016      0.198      0.843

  Specific indirect 38
    BWT
    PRGDM
    MHT
    SOCDEP             0.000      0.001     -0.236      0.813

  Specific indirect 39
    BWT
    PRGDM
    MEDUC
    SOCDEP             0.000      0.024     -0.001      0.999

  Specific indirect 40
    BWT
    PRGDM
    BMI
    SOCDEP            -0.028      0.148     -0.190      0.849

  Specific indirect 41
    BWT
    PRGDM
    CIG0
    SOCDEP             0.000      0.006     -0.039      0.969

  Specific indirect 42
    BWT
    PRGDM
    WIC
    SOCDEP             0.003      0.058      0.053      0.958

  Specific indirect 43
    BWT
    PAYER
    FEDUC
    FAGE
    SOCDEP             0.002      0.002      1.189      0.235

  Specific indirect 44
    BWT
    BMI
    MAGE
    CIG0
    SOCDEP             0.000      0.006      0.014      0.989

  Specific indirect 45
    BWT
    BMI
    MEDUC
    CIG0
    SOCDEP             0.003      0.210      0.014      0.989

  Specific indirect 46
    BWT
    WIC
    MAGE
    CIG0
    SOCDEP             0.016      0.011      1.407      0.159

  Specific indirect 47
    BWT
    WIC
    MEDUC
    CIG0
    SOCDEP            -0.820      0.462     -1.775      0.076

  Specific indirect 48
    BWT
    PRECAREM
    PAYER
    FAGE
    SOCDEP             0.000      0.000     -2.598      0.009

  Specific indirect 49
    BWT
    PRECAREM
    PAYER
    FEDUC
    SOCDEP             0.000      0.000     -2.606      0.009

  Specific indirect 50
    BWT
    PRECAREM
    MAGE
    CIG0
    SOCDEP             0.000      0.000      2.266      0.023

  Specific indirect 51
    BWT
    PRECAREM
    MEDUC
    CIG0
    SOCDEP             0.001      0.000      2.597      0.009

  Specific indirect 52
    BWT
    PRECAREM
    BMI
    MAGE
    SOCDEP             0.000      0.000     -1.496      0.135

  Specific indirect 53
    BWT
    PRECAREM
    BMI
    MEDUC
    SOCDEP             0.000      0.000     -1.501      0.133

  Specific indirect 54
    BWT
    PRECAREM
    BMI
    CIG0
    SOCDEP             0.000      0.000     -1.507      0.132

  Specific indirect 55
    BWT
    PRECAREM
    WIC
    MAGE
    SOCDEP             0.000      0.000     -2.526      0.012

  Specific indirect 56
    BWT
    PRECAREM
    WIC
    MEDUC
    SOCDEP             0.004      0.001      2.854      0.004

  Specific indirect 57
    BWT
    PRGBP
    PAYER
    FAGE
    SOCDEP            -0.003      0.003     -1.174      0.240

  Specific indirect 58
    BWT
    PRGBP
    PAYER
    FEDUC
    SOCDEP            -0.007      0.006     -1.171      0.241

  Specific indirect 59
    BWT
    PRGBP
    MAGE
    CIG0
    SOCDEP             0.003      0.002      1.367      0.172

  Specific indirect 60
    BWT
    PRGBP
    MEDUC
    CIG0
    SOCDEP            -0.037      0.030     -1.218      0.223

  Specific indirect 61
    BWT
    PRGBP
    BMI
    MAGE
    SOCDEP             0.000      0.003      0.021      0.983

  Specific indirect 62
    BWT
    PRGBP
    BMI
    MEDUC
    SOCDEP             0.003      0.150      0.021      0.983

  Specific indirect 63
    BWT
    PRGBP
    BMI
    CIG0
    SOCDEP             0.001      0.040      0.021      0.983

  Specific indirect 64
    BWT
    PRGBP
    WIC
    MAGE
    SOCDEP             0.009      0.008      1.157      0.247

  Specific indirect 65
    BWT
    PRGBP
    WIC
    MEDUC
    SOCDEP            -0.569      0.601     -0.947      0.344

  Specific indirect 66
    BWT
    PRGDM
    PAYER
    FAGE
    SOCDEP             0.000      0.000     -0.023      0.981

  Specific indirect 67
    BWT
    PRGDM
    PAYER
    FEDUC
    SOCDEP             0.000      0.001     -0.023      0.981

  Specific indirect 68
    BWT
    PRGDM
    MAGE
    CIG0
    SOCDEP            -0.001      0.005     -0.198      0.843

  Specific indirect 69
    BWT
    PRGDM
    MEDUC
    CIG0
    SOCDEP             0.000      0.006      0.001      0.999

  Specific indirect 70
    BWT
    PRGDM
    BMI
    MAGE
    SOCDEP             0.001      0.003      0.189      0.850

  Specific indirect 71
    BWT
    PRGDM
    BMI
    MEDUC
    SOCDEP             0.026      0.139      0.190      0.849

  Specific indirect 72
    BWT
    PRGDM
    BMI
    CIG0
    SOCDEP             0.007      0.037      0.190      0.849

  Specific indirect 73
    BWT
    PRGDM
    WIC
    MAGE
    SOCDEP             0.000      0.001      0.053      0.958

  Specific indirect 74
    BWT
    PRGDM
    WIC
    MEDUC
    SOCDEP            -0.004      0.069     -0.053      0.958

  Specific indirect 75
    BWT
    PRECAREM
    PAYER
    FEDUC
    FAGE
    SOCDEP             0.000      0.000     -2.639      0.008

  Specific indirect 76
    BWT
    PRECAREM
    BMI
    MAGE
    CIG0
    SOCDEP             0.000      0.000      1.498      0.134

  Specific indirect 77
    BWT
    PRECAREM
    BMI
    MEDUC
    CIG0
    SOCDEP             0.000      0.000      1.499      0.134

  Specific indirect 78
    BWT
    PRECAREM
    WIC
    MAGE
    CIG0
    SOCDEP             0.000      0.000      2.537      0.011

  Specific indirect 79
    BWT
    PRECAREM
    WIC
    MEDUC
    CIG0
    SOCDEP            -0.001      0.000     -2.847      0.004

  Specific indirect 80
    BWT
    PRGBP
    PAYER
    FEDUC
    FAGE
    SOCDEP             0.000      0.000     -1.161      0.246

  Specific indirect 81
    BWT
    PRGBP
    BMI
    MAGE
    CIG0
    SOCDEP             0.000      0.001     -0.021      0.983

  Specific indirect 82
    BWT
    PRGBP
    BMI
    MEDUC
    CIG0
    SOCDEP            -0.001      0.037     -0.021      0.983

  Specific indirect 83
    BWT
    PRGBP
    WIC
    MAGE
    CIG0
    SOCDEP            -0.003      0.002     -1.153      0.249

  Specific indirect 84
    BWT
    PRGBP
    WIC
    MEDUC
    CIG0
    SOCDEP             0.140      0.149      0.942      0.346

  Specific indirect 85
    BWT
    PRGDM
    PAYER
    FEDUC
    FAGE
    SOCDEP             0.000      0.000     -0.023      0.981

  Specific indirect 86
    BWT
    PRGDM
    BMI
    MAGE
    CIG0
    SOCDEP             0.000      0.001     -0.190      0.850

  Specific indirect 87
    BWT
    PRGDM
    BMI
    MEDUC
    CIG0
    SOCDEP            -0.007      0.034     -0.190      0.849

  Specific indirect 88
    BWT
    PRGDM
    WIC
    MAGE
    CIG0
    SOCDEP             0.000      0.000     -0.053      0.958

  Specific indirect 89
    BWT
    PRGDM
    WIC
    MEDUC
    CIG0
    SOCDEP             0.001      0.017      0.053      0.958

  Direct
    BWT
    SOCDEP             1.050      0.755      1.390      0.165


Effects from CIG0 to BWT

  Total               -1.138      0.890     -1.279      0.201
  Total indirect      -0.724      0.661     -1.097      0.273

  Specific indirect 1
    BWT
    MAGE
    CIG0              -0.028      0.028     -1.014      0.311

  Specific indirect 2
    BWT
    MEDUC
    CIG0               0.357      0.266      1.340      0.180

  Specific indirect 3
    BWT
    BMI
    CIG0              -0.005      0.359     -0.014      0.989

  Specific indirect 4
    BWT
    PRECAREM
    CIG0               0.000      0.000     -0.694      0.488

  Specific indirect 5
    BWT
    PRGBP
    CIG0               0.051      0.041      1.245      0.213

  Specific indirect 6
    BWT
    PRGDM
    CIG0               0.000      0.010     -0.039      0.969

  Specific indirect 7
    BWT
    BMI
    MAGE
    CIG0               0.000      0.009      0.014      0.989

  Specific indirect 8
    BWT
    BMI
    MEDUC
    CIG0               0.005      0.330      0.014      0.989

  Specific indirect 9
    BWT
    WIC
    MAGE
    CIG0               0.025      0.018      1.407      0.160

  Specific indirect 10
    BWT
    WIC
    MEDUC
    CIG0              -1.291      0.728     -1.774      0.076

  Specific indirect 11
    BWT
    PRECAREM
    MAGE
    CIG0               0.000      0.000      2.264      0.024

  Specific indirect 12
    BWT
    PRECAREM
    MEDUC
    CIG0               0.001      0.000      2.595      0.009

  Specific indirect 13
    BWT
    PRECAREM
    BMI
    CIG0               0.000      0.000     -1.507      0.132

  Specific indirect 14
    BWT
    PRGBP
    MAGE
    CIG0               0.004      0.003      1.368      0.171

  Specific indirect 15
    BWT
    PRGBP
    MEDUC
    CIG0              -0.058      0.048     -1.219      0.223

  Specific indirect 16
    BWT
    PRGBP
    BMI
    CIG0               0.001      0.064      0.021      0.983

  Specific indirect 17
    BWT
    PRGDM
    MAGE
    CIG0              -0.001      0.008     -0.198      0.843

  Specific indirect 18
    BWT
    PRGDM
    MEDUC
    CIG0               0.000      0.009      0.001      0.999

  Specific indirect 19
    BWT
    PRGDM
    BMI
    CIG0               0.011      0.059      0.190      0.849

  Specific indirect 20
    BWT
    PRECAREM
    BMI
    MAGE
    CIG0               0.000      0.000      1.498      0.134

  Specific indirect 21
    BWT
    PRECAREM
    BMI
    MEDUC
    CIG0               0.000      0.000      1.499      0.134

  Specific indirect 22
    BWT
    PRECAREM
    WIC
    MAGE
    CIG0               0.000      0.000      2.536      0.011

  Specific indirect 23
    BWT
    PRECAREM
    WIC
    MEDUC
    CIG0              -0.002      0.001     -2.847      0.004

  Specific indirect 24
    BWT
    PRGBP
    BMI
    MAGE
    CIG0               0.000      0.002     -0.021      0.983

  Specific indirect 25
    BWT
    PRGBP
    BMI
    MEDUC
    CIG0              -0.001      0.058     -0.021      0.983

  Specific indirect 26
    BWT
    PRGBP
    WIC
    MAGE
    CIG0              -0.004      0.004     -1.154      0.249

  Specific indirect 27
    BWT
    PRGBP
    WIC
    MEDUC
    CIG0               0.221      0.234      0.942      0.346

  Specific indirect 28
    BWT
    PRGDM
    BMI
    MAGE
    CIG0               0.000      0.002     -0.190      0.850

  Specific indirect 29
    BWT
    PRGDM
    BMI
    MEDUC
    CIG0              -0.010      0.054     -0.190      0.849

  Specific indirect 30
    BWT
    PRGDM
    WIC
    MAGE
    CIG0               0.000      0.001     -0.053      0.958

  Specific indirect 31
    BWT
    PRGDM
    WIC
    MEDUC
    CIG0               0.001      0.027      0.053      0.958

  Direct
    BWT
    CIG0              -0.413      0.238     -1.735      0.083


Effects from MAGE to BWT

  Total               -0.013      0.045     -0.279      0.780
  Total indirect       0.060      0.031      1.921      0.055

  Specific indirect 1
    BWT
    BMI
    MAGE               0.000      0.024      0.014      0.989

  Specific indirect 2
    BWT
    WIC
    MAGE               0.064      0.046      1.401      0.161

  Specific indirect 3
    BWT
    PRECAREM
    MAGE               0.000      0.000      2.253      0.024

  Specific indirect 4
    BWT
    PRGBP
    MAGE               0.012      0.008      1.373      0.170

  Specific indirect 5
    BWT
    PRGDM
    MAGE              -0.004      0.020     -0.198      0.843

  Specific indirect 6
    BWT
    PRECAREM
    BMI
    MAGE               0.000      0.000      1.496      0.135

  Specific indirect 7
    BWT
    PRECAREM
    WIC
    MAGE               0.000      0.000      2.524      0.012

  Specific indirect 8
    BWT
    PRGBP
    BMI
    MAGE               0.000      0.004     -0.021      0.983

  Specific indirect 9
    BWT
    PRGBP
    WIC
    MAGE              -0.011      0.009     -1.158      0.247

  Specific indirect 10
    BWT
    PRGDM
    BMI
    MAGE              -0.001      0.004     -0.189      0.850

  Specific indirect 11
    BWT
    PRGDM
    WIC
    MAGE               0.000      0.001     -0.053      0.958

  Direct
    BWT
    MAGE              -0.073      0.072     -1.012      0.312


Effects from FAGE to BWT

  Total               -0.029      0.003     -8.788      0.000
  Total indirect      -0.037      0.039     -0.936      0.350

  Specific indirect 1
    BWT
    PAYER
    FAGE              -0.036      0.030     -1.179      0.238

  Specific indirect 2
    BWT
    PRGBP
    FAGE              -0.004      0.003     -1.261      0.207

  Specific indirect 3
    BWT
    PRGDM
    FAGE               0.000      0.001      0.009      0.993

  Specific indirect 4
    BWT
    PAYER
    FEDUC
    FAGE              -0.005      0.004     -1.191      0.234

  Specific indirect 5
    BWT
    PRECAREM
    PAYER
    FAGE               0.000      0.000      2.607      0.009

  Specific indirect 6
    BWT
    PRGBP
    PAYER
    FAGE               0.007      0.006      1.171      0.242

  Specific indirect 7
    BWT
    PRGDM
    PAYER
    FAGE               0.000      0.001      0.023      0.981

  Specific indirect 8
    BWT
    PRECAREM
    PAYER
    FEDUC
    FAGE               0.000      0.000      2.647      0.008

  Specific indirect 9
    BWT
    PRGBP
    PAYER
    FEDUC
    FAGE               0.001      0.001      1.158      0.247

  Specific indirect 10
    BWT
    PRGDM
    PAYER
    FEDUC
    FAGE               0.000      0.000      0.023      0.981

  Direct
    BWT
    FAGE               0.008      0.041      0.192      0.848


Effects from MEDUC to BWT

  Total               -1.677      1.978     -0.848      0.397
  Total indirect      -2.446      2.549     -0.960      0.337

  Specific indirect 1
    BWT
    BMI
    MEDUC              0.010      0.711      0.014      0.989

  Specific indirect 2
    BWT
    WIC
    MEDUC             -2.784      1.583     -1.758      0.079

  Specific indirect 3
    BWT
    PRECAREM
    MEDUC              0.002      0.001      2.562      0.010

  Specific indirect 4
    BWT
    PRGBP
    MEDUC             -0.125      0.102     -1.231      0.218

  Specific indirect 5
    BWT
    PRGDM
    MEDUC              0.000      0.020      0.001      0.999

  Specific indirect 6
    BWT
    PRECAREM
    BMI
    MEDUC              0.000      0.000      1.502      0.133

  Specific indirect 7
    BWT
    PRECAREM
    WIC
    MEDUC             -0.003      0.001     -2.858      0.004

  Specific indirect 8
    BWT
    PRGBP
    BMI
    MEDUC             -0.003      0.126     -0.021      0.983

  Specific indirect 9
    BWT
    PRGBP
    WIC
    MEDUC              0.476      0.501      0.950      0.342

  Specific indirect 10
    BWT
    PRGDM
    BMI
    MEDUC             -0.022      0.116     -0.190      0.849

  Specific indirect 11
    BWT
    PRGDM
    WIC
    MEDUC              0.003      0.058      0.053      0.958

  Direct
    BWT
    MEDUC              0.769      0.580      1.327      0.185


Effects from FEDUC to BWT

  Total               -0.039      0.050     -0.791      0.429
  Total indirect      -0.039      0.050     -0.791      0.429

  Specific indirect 1
    BWT
    PAYER
    FEDUC             -0.049      0.042     -1.180      0.238

  Specific indirect 2
    BWT
    PRECAREM
    PAYER
    FEDUC              0.000      0.000      2.610      0.009

  Specific indirect 3
    BWT
    PRGBP
    PAYER
    FEDUC              0.010      0.008      1.170      0.242

  Specific indirect 4
    BWT
    PRGDM
    PAYER
    FEDUC              0.000      0.001      0.023      0.981


Effects from MHT to BWT

  Total                0.180      0.009     20.195      0.000
  Total indirect       0.001      0.006      0.195      0.845

  Specific indirect 1
    BWT
    PRGBP
    MHT                0.000      0.002     -0.071      0.943

  Specific indirect 2
    BWT
    PRGDM
    MHT                0.001      0.006      0.236      0.813

  Direct
    BWT
    MHT                0.179      0.012     14.910      0.000


Effects from BMI to BWT

  Total               -0.002      0.109     -0.023      0.982
  Total indirect      -0.004      0.028     -0.149      0.881

  Specific indirect 1
    BWT
    PRECAREM
    BMI                0.000      0.000      1.492      0.136

  Specific indirect 2
    BWT
    PRGBP
    BMI                0.000      0.022     -0.021      0.983

  Specific indirect 3
    BWT
    PRGDM
    BMI               -0.004      0.020     -0.189      0.850

  Direct
    BWT
    BMI                0.002      0.122      0.014      0.989


Effects from PAYER to BWT

  Total               -0.152      0.193     -0.789      0.430
  Total indirect       0.038      0.032      1.192      0.233

  Specific indirect 1
    BWT
    PRECAREM
    PAYER              0.001      0.000      2.592      0.010

  Specific indirect 2
    BWT
    PRGBP
    PAYER              0.037      0.032      1.176      0.240

  Specific indirect 3
    BWT
    PRGDM
    PAYER              0.000      0.005      0.023      0.981

  Direct
    BWT
    PAYER             -0.191      0.162     -1.174      0.240


Effects from WIC to BWT

  Total               -0.378      0.391     -0.966      0.334
  Total indirect       0.078      0.068      1.143      0.253

  Specific indirect 1
    BWT
    PRECAREM
    WIC               -0.001      0.000     -2.518      0.012

  Specific indirect 2
    BWT
    PRGBP
    WIC                0.078      0.067      1.159      0.246

  Specific indirect 3
    BWT
    PRGDM
    WIC                0.001      0.009      0.053      0.958

  Direct
    BWT
    WIC               -0.455      0.325     -1.401      0.161


Effects from PRECAREM to BWT

  Total               -0.010      0.004     -2.611      0.009
  Total indirect       0.000      0.000      0.000      1.000

  Direct
    BWT
    PRECAREM          -0.010      0.004     -2.611      0.009


Effects from AFRAMM to OBGEST

  Total               -0.023      0.002    -11.842      0.000
  Total indirect       0.026      0.029      0.922      0.357

  Specific indirect 1
    OBGEST
    MAGE
    AFRAMM             0.002      0.002      1.415      0.157

  Specific indirect 2
    OBGEST
    MHT
    AFRAMM            -0.001      0.000     -4.122      0.000

  Specific indirect 3
    OBGEST
    MEDUC
    AFRAMM            -0.009      0.010     -0.927      0.354

  Specific indirect 4
    OBGEST
    BMI
    AFRAMM            -0.021      0.012     -1.832      0.067

  Specific indirect 5
    OBGEST
    CIG0
    AFRAMM            -0.027      0.033     -0.826      0.409

  Specific indirect 6
    OBGEST
    WIC
    AFRAMM             0.120      0.122      0.981      0.327

  Specific indirect 7
    OBGEST
    PRGBP
    AFRAMM            -0.034      0.035     -0.964      0.335

  Specific indirect 8
    OBGEST
    PRGDM
    AFRAMM             0.000      0.008      0.039      0.969

  Specific indirect 9
    OBGEST
    MAGE
    CIG0
    AFRAMM            -0.005      0.004     -1.413      0.158

  Specific indirect 10
    OBGEST
    MEDUC
    CIG0
    AFRAMM             0.034      0.037      0.913      0.361

  Specific indirect 11
    OBGEST
    BMI
    MAGE
    AFRAMM             0.001      0.001      1.608      0.108

  Specific indirect 12
    OBGEST
    BMI
    MEDUC
    AFRAMM             0.017      0.009      1.829      0.067

  Specific indirect 13
    OBGEST
    BMI
    CIG0
    AFRAMM             0.071      0.038      1.872      0.061

  Specific indirect 14
    OBGEST
    WIC
    MAGE
    AFRAMM            -0.001      0.001     -0.924      0.355

  Specific indirect 15
    OBGEST
    WIC
    MEDUC
    AFRAMM             0.031      0.031      1.007      0.314

  Specific indirect 16
    OBGEST
    PRECAREM
    MAGE
    AFRAMM             0.000      0.000     -4.336      0.000

  Specific indirect 17
    OBGEST
    PRECAREM
    MEDUC
    AFRAMM             0.000      0.000     -5.149      0.000

  Specific indirect 18
    OBGEST
    PRECAREM
    BMI
    AFRAMM             0.000      0.000      1.470      0.142

  Specific indirect 19
    OBGEST
    PRECAREM
    CIG0
    AFRAMM             0.000      0.000     -0.747      0.455

  Specific indirect 20
    OBGEST
    PRECAREM
    WIC
    AFRAMM             0.001      0.000      5.629      0.000

  Specific indirect 21
    OBGEST
    PRGBP
    MAGE
    AFRAMM             0.001      0.002      0.675      0.500

  Specific indirect 22
    OBGEST
    PRGBP
    MHT
    AFRAMM             0.000      0.000      0.081      0.935

  Specific indirect 23
    OBGEST
    PRGBP
    MEDUC
    AFRAMM            -0.009      0.011     -0.836      0.403

  Specific indirect 24
    OBGEST
    PRGBP
    BMI
    AFRAMM             0.000      0.011      0.022      0.982

  Specific indirect 25
    OBGEST
    PRGBP
    CIG0
    AFRAMM            -0.030      0.037     -0.799      0.424

  Specific indirect 26
    OBGEST
    PRGBP
    WIC
    AFRAMM             0.129      0.134      0.961      0.337

  Specific indirect 27
    OBGEST
    PRGDM
    MAGE
    AFRAMM            -0.001      0.000     -3.593      0.000

  Specific indirect 28
    OBGEST
    PRGDM
    MHT
    AFRAMM             0.000      0.000     -1.661      0.097

  Specific indirect 29
    OBGEST
    PRGDM
    MEDUC
    AFRAMM             0.000      0.003      0.001      0.999

  Specific indirect 30
    OBGEST
    PRGDM
    BMI
    AFRAMM             0.003      0.002      1.729      0.084

  Specific indirect 31
    OBGEST
    PRGDM
    CIG0
    AFRAMM             0.000      0.008      0.048      0.962

  Specific indirect 32
    OBGEST
    PRGDM
    WIC
    AFRAMM             0.001      0.035      0.042      0.966

  Specific indirect 33
    OBGEST
    BMI
    MAGE
    CIG0
    AFRAMM            -0.002      0.001     -1.601      0.109

  Specific indirect 34
    OBGEST
    BMI
    MEDUC
    CIG0
    AFRAMM            -0.065      0.034     -1.887      0.059

  Specific indirect 35
    OBGEST
    WIC
    MAGE
    CIG0
    AFRAMM             0.002      0.002      0.921      0.357

  Specific indirect 36
    OBGEST
    WIC
    MEDUC
    CIG0
    AFRAMM            -0.119      0.118     -1.006      0.314

  Specific indirect 37
    OBGEST
    PRECAREM
    MAGE
    CIG0
    AFRAMM             0.000      0.000      4.616      0.000

  Specific indirect 38
    OBGEST
    PRECAREM
    MEDUC
    CIG0
    AFRAMM             0.001      0.000     10.536      0.000

  Specific indirect 39
    OBGEST
    PRECAREM
    BMI
    MAGE
    AFRAMM             0.000      0.000     -1.639      0.101

  Specific indirect 40
    OBGEST
    PRECAREM
    BMI
    MEDUC
    AFRAMM             0.000      0.000     -1.401      0.161

  Specific indirect 41
    OBGEST
    PRECAREM
    BMI
    CIG0
    AFRAMM             0.000      0.000     -1.523      0.128

  Specific indirect 42
    OBGEST
    PRECAREM
    WIC
    MAGE
    AFRAMM             0.000      0.000     -6.713      0.000

  Specific indirect 43
    OBGEST
    PRECAREM
    WIC
    MEDUC
    AFRAMM             0.000      0.000      2.809      0.005

  Specific indirect 44
    OBGEST
    PRGBP
    MAGE
    CIG0
    AFRAMM            -0.003      0.004     -0.670      0.503

  Specific indirect 45
    OBGEST
    PRGBP
    MEDUC
    CIG0
    AFRAMM             0.034      0.042      0.809      0.419

  Specific indirect 46
    OBGEST
    PRGBP
    BMI
    MAGE
    AFRAMM             0.000      0.000     -0.022      0.982

  Specific indirect 47
    OBGEST
    PRGBP
    BMI
    MEDUC
    AFRAMM             0.000      0.009     -0.022      0.982

  Specific indirect 48
    OBGEST
    PRGBP
    BMI
    CIG0
    AFRAMM            -0.001      0.036     -0.022      0.982

  Specific indirect 49
    OBGEST
    PRGBP
    WIC
    MAGE
    AFRAMM            -0.001      0.001     -0.869      0.385

  Specific indirect 50
    OBGEST
    PRGBP
    WIC
    MEDUC
    AFRAMM             0.034      0.032      1.050      0.294

  Specific indirect 51
    OBGEST
    PRGDM
    MAGE
    CIG0
    AFRAMM             0.002      0.000      3.865      0.000

  Specific indirect 52
    OBGEST
    PRGDM
    MEDUC
    CIG0
    AFRAMM             0.000      0.010     -0.001      0.999

  Specific indirect 53
    OBGEST
    PRGDM
    BMI
    MAGE
    AFRAMM             0.000      0.000     -2.086      0.037

  Specific indirect 54
    OBGEST
    PRGDM
    BMI
    MEDUC
    AFRAMM            -0.003      0.002     -1.616      0.106

  Specific indirect 55
    OBGEST
    PRGDM
    BMI
    CIG0
    AFRAMM            -0.012      0.006     -1.829      0.067

  Specific indirect 56
    OBGEST
    PRGDM
    WIC
    MAGE
    AFRAMM             0.000      0.000     -0.042      0.966

  Specific indirect 57
    OBGEST
    PRGDM
    WIC
    MEDUC
    AFRAMM             0.000      0.009      0.042      0.966

  Specific indirect 58
    OBGEST
    PRECAREM
    BMI
    MAGE
    CIG0
    AFRAMM             0.000      0.000      1.662      0.097

  Specific indirect 59
    OBGEST
    PRECAREM
    BMI
    MEDUC
    CIG0
    AFRAMM             0.000      0.000      1.504      0.133

  Specific indirect 60
    OBGEST
    PRECAREM
    WIC
    MAGE
    CIG0
    AFRAMM             0.000      0.000      8.556      0.000

  Specific indirect 61
    OBGEST
    PRECAREM
    WIC
    MEDUC
    CIG0
    AFRAMM            -0.001      0.000     -3.970      0.000

  Specific indirect 62
    OBGEST
    PRGBP
    BMI
    MAGE
    CIG0
    AFRAMM             0.000      0.001      0.022      0.982

  Specific indirect 63
    OBGEST
    PRGBP
    BMI
    MEDUC
    CIG0
    AFRAMM             0.001      0.033      0.022      0.982

  Specific indirect 64
    OBGEST
    PRGBP
    WIC
    MAGE
    CIG0
    AFRAMM             0.002      0.003      0.862      0.389

  Specific indirect 65
    OBGEST
    PRGBP
    WIC
    MEDUC
    CIG0
    AFRAMM            -0.128      0.126     -1.019      0.308

  Specific indirect 66
    OBGEST
    PRGDM
    BMI
    MAGE
    CIG0
    AFRAMM             0.000      0.000      2.135      0.033

  Specific indirect 67
    OBGEST
    PRGDM
    BMI
    MEDUC
    CIG0
    AFRAMM             0.011      0.006      1.794      0.073

  Specific indirect 68
    OBGEST
    PRGDM
    WIC
    MAGE
    CIG0
    AFRAMM             0.000      0.001      0.042      0.966

  Specific indirect 69
    OBGEST
    PRGDM
    WIC
    MEDUC
    CIG0
    AFRAMM            -0.001      0.035     -0.042      0.966

  Direct
    OBGEST
    AFRAMM            -0.049      0.029     -1.711      0.087


Effects from MHISP to OBGEST

  Total               -0.008      0.002     -5.012      0.000
  Total indirect       0.090      0.087      1.030      0.303

  Specific indirect 1
    OBGEST
    MAGE
    MHISP             -0.002      0.002     -1.376      0.169

  Specific indirect 2
    OBGEST
    MHT
    MHISP             -0.009      0.002     -4.393      0.000

  Specific indirect 3
    OBGEST
    MEDUC
    MHISP              0.033      0.036      0.899      0.369

  Specific indirect 4
    OBGEST
    BMI
    MHISP              0.064      0.034      1.855      0.064

  Specific indirect 5
    OBGEST
    CIG0
    MHISP             -0.029      0.035     -0.826      0.409

  Specific indirect 6
    OBGEST
    WIC
    MHISP              0.280      0.282      0.993      0.321

  Specific indirect 7
    OBGEST
    PRGBP
    MHISP             -0.060      0.091     -0.658      0.511

  Specific indirect 8
    OBGEST
    PRGDM
    MHISP             -0.002      0.023     -0.098      0.922

  Specific indirect 9
    OBGEST
    MAGE
    CIG0
    MHISP             -0.006      0.004     -1.412      0.158

  Specific indirect 10
    OBGEST
    MEDUC
    CIG0
    MHISP              0.036      0.039      0.912      0.362

  Specific indirect 11
    OBGEST
    BMI
    MAGE
    MHISP             -0.001      0.000     -1.543      0.123

  Specific indirect 12
    OBGEST
    BMI
    MEDUC
    MHISP             -0.063      0.034     -1.860      0.063

  Specific indirect 13
    OBGEST
    BMI
    CIG0
    MHISP              0.075      0.040      1.872      0.061

  Specific indirect 14
    OBGEST
    WIC
    MAGE
    MHISP              0.001      0.001      0.907      0.365

  Specific indirect 15
    OBGEST
    WIC
    MEDUC
    MHISP             -0.115      0.115     -0.997      0.319

  Specific indirect 16
    OBGEST
    PRECAREM
    MAGE
    MHISP              0.000      0.000      4.095      0.000

  Specific indirect 17
    OBGEST
    PRECAREM
    MEDUC
    MHISP              0.001      0.000      9.320      0.000

  Specific indirect 18
    OBGEST
    PRECAREM
    BMI
    MHISP              0.000      0.000     -1.536      0.125

  Specific indirect 19
    OBGEST
    PRECAREM
    CIG0
    MHISP              0.000      0.000     -0.747      0.455

  Specific indirect 20
    OBGEST
    PRECAREM
    WIC
    MHISP              0.003      0.001      4.873      0.000

  Specific indirect 21
    OBGEST
    PRGBP
    MAGE
    MHISP             -0.001      0.002     -0.659      0.510

  Specific indirect 22
    OBGEST
    PRGBP
    MHT
    MHISP              0.000      0.001      0.081      0.935

  Specific indirect 23
    OBGEST
    PRGBP
    MEDUC
    MHISP              0.033      0.041      0.791      0.429

  Specific indirect 24
    OBGEST
    PRGBP
    BMI
    MHISP             -0.001      0.032     -0.022      0.982

  Specific indirect 25
    OBGEST
    PRGBP
    CIG0
    MHISP             -0.031      0.039     -0.799      0.424

  Specific indirect 26
    OBGEST
    PRGBP
    WIC
    MHISP              0.302      0.307      0.985      0.325

  Specific indirect 27
    OBGEST
    PRGDM
    MAGE
    MHISP              0.001      0.000      3.722      0.000

  Specific indirect 28
    OBGEST
    PRGDM
    MHT
    MHISP             -0.002      0.001     -1.676      0.094

  Specific indirect 29
    OBGEST
    PRGDM
    MEDUC
    MHISP              0.000      0.009     -0.001      0.999

  Specific indirect 30
    OBGEST
    PRGDM
    BMI
    MHISP             -0.010      0.006     -1.863      0.062

  Specific indirect 31
    OBGEST
    PRGDM
    CIG0
    MHISP              0.000      0.009      0.048      0.962

  Specific indirect 32
    OBGEST
    PRGDM
    WIC
    MHISP              0.004      0.083      0.042      0.966

  Specific indirect 33
    OBGEST
    BMI
    MAGE
    CIG0
    MHISP             -0.002      0.001     -1.600      0.110

  Specific indirect 34
    OBGEST
    BMI
    MEDUC
    CIG0
    MHISP             -0.069      0.037     -1.887      0.059

  Specific indirect 35
    OBGEST
    WIC
    MAGE
    CIG0
    MHISP              0.002      0.003      0.921      0.357

  Specific indirect 36
    OBGEST
    WIC
    MEDUC
    CIG0
    MHISP             -0.126      0.125     -1.006      0.314

  Specific indirect 37
    OBGEST
    PRECAREM
    MAGE
    CIG0
    MHISP              0.000      0.000      4.619      0.000

  Specific indirect 38
    OBGEST
    PRECAREM
    MEDUC
    CIG0
    MHISP              0.001      0.000     10.601      0.000

  Specific indirect 39
    OBGEST
    PRECAREM
    BMI
    MAGE
    MHISP              0.000      0.000      1.646      0.100

  Specific indirect 40
    OBGEST
    PRECAREM
    BMI
    MEDUC
    MHISP              0.000      0.000      1.534      0.125

  Specific indirect 41
    OBGEST
    PRECAREM
    BMI
    CIG0
    MHISP              0.000      0.000     -1.524      0.128

  Specific indirect 42
    OBGEST
    PRECAREM
    WIC
    MAGE
    MHISP              0.000      0.000      6.682      0.000

  Specific indirect 43
    OBGEST
    PRECAREM
    WIC
    MEDUC
    MHISP             -0.001      0.000     -4.563      0.000

  Specific indirect 44
    OBGEST
    PRGBP
    MAGE
    CIG0
    MHISP             -0.003      0.004     -0.670      0.503

  Specific indirect 45
    OBGEST
    PRGBP
    MEDUC
    CIG0
    MHISP              0.036      0.044      0.809      0.419

  Specific indirect 46
    OBGEST
    PRGBP
    BMI
    MAGE
    MHISP              0.000      0.000      0.022      0.982

  Specific indirect 47
    OBGEST
    PRGBP
    BMI
    MEDUC
    MHISP              0.001      0.032      0.022      0.982

  Specific indirect 48
    OBGEST
    PRGBP
    BMI
    CIG0
    MHISP             -0.001      0.038     -0.022      0.982

  Specific indirect 49
    OBGEST
    PRGBP
    WIC
    MAGE
    MHISP              0.001      0.001      0.842      0.400

  Specific indirect 50
    OBGEST
    PRGBP
    WIC
    MEDUC
    MHISP             -0.124      0.125     -0.995      0.320

  Specific indirect 51
    OBGEST
    PRGDM
    MAGE
    CIG0
    MHISP              0.002      0.000      3.871      0.000

  Specific indirect 52
    OBGEST
    PRGDM
    MEDUC
    CIG0
    MHISP              0.000      0.010     -0.001      0.999

  Specific indirect 53
    OBGEST
    PRGDM
    BMI
    MAGE
    MHISP              0.000      0.000      2.109      0.035

  Specific indirect 54
    OBGEST
    PRGDM
    BMI
    MEDUC
    MHISP              0.010      0.006      1.856      0.064

  Specific indirect 55
    OBGEST
    PRGDM
    BMI
    CIG0
    MHISP             -0.012      0.007     -1.831      0.067

  Specific indirect 56
    OBGEST
    PRGDM
    WIC
    MAGE
    MHISP              0.000      0.000      0.042      0.966

  Specific indirect 57
    OBGEST
    PRGDM
    WIC
    MEDUC
    MHISP             -0.001      0.034     -0.042      0.966

  Specific indirect 58
    OBGEST
    PRECAREM
    BMI
    MAGE
    CIG0
    MHISP              0.000      0.000      1.662      0.096

  Specific indirect 59
    OBGEST
    PRECAREM
    BMI
    MEDUC
    CIG0
    MHISP              0.000      0.000      1.505      0.132

  Specific indirect 60
    OBGEST
    PRECAREM
    WIC
    MAGE
    CIG0
    MHISP              0.000      0.000      8.599      0.000

  Specific indirect 61
    OBGEST
    PRECAREM
    WIC
    MEDUC
    CIG0
    MHISP             -0.001      0.000     -3.984      0.000

  Specific indirect 62
    OBGEST
    PRGBP
    BMI
    MAGE
    CIG0
    MHISP              0.000      0.001      0.022      0.982

  Specific indirect 63
    OBGEST
    PRGBP
    BMI
    MEDUC
    CIG0
    MHISP              0.001      0.035      0.022      0.982

  Specific indirect 64
    OBGEST
    PRGBP
    WIC
    MAGE
    CIG0
    MHISP              0.003      0.003      0.862      0.389

  Specific indirect 65
    OBGEST
    PRGBP
    WIC
    MEDUC
    CIG0
    MHISP             -0.136      0.134     -1.019      0.308

  Specific indirect 66
    OBGEST
    PRGDM
    BMI
    MAGE
    CIG0
    MHISP              0.000      0.000      2.136      0.033

  Specific indirect 67
    OBGEST
    PRGDM
    BMI
    MEDUC
    CIG0
    MHISP              0.011      0.006      1.796      0.073

  Specific indirect 68
    OBGEST
    PRGDM
    WIC
    MAGE
    CIG0
    MHISP              0.000      0.001      0.042      0.966

  Specific indirect 69
    OBGEST
    PRGDM
    WIC
    MEDUC
    CIG0
    MHISP             -0.002      0.037     -0.042      0.966

  Direct
    OBGEST
    MHISP             -0.098      0.087     -1.121      0.262


Effects from OTHM to OBGEST

  Total               -0.034      0.002    -19.040      0.000
  Total indirect      -0.090      0.090     -0.993      0.321

  Specific indirect 1
    OBGEST
    MAGE
    OTHM               0.016      0.012      1.408      0.159

  Specific indirect 2
    OBGEST
    MHT
    OTHM              -0.008      0.002     -4.393      0.000

  Specific indirect 3
    OBGEST
    MEDUC
    OTHM              -0.078      0.085     -0.909      0.363

  Specific indirect 4
    OBGEST
    BMI
    OTHM              -0.174      0.094     -1.853      0.064

  Specific indirect 5
    OBGEST
    CIG0
    OTHM              -0.026      0.032     -0.825      0.409

  Specific indirect 6
    OBGEST
    WIC
    OTHM              -0.162      0.162     -1.001      0.317

  Specific indirect 7
    OBGEST
    PRGBP
    OTHM               0.101      0.110      0.919      0.358

  Specific indirect 8
    OBGEST
    PRGDM
    OTHM              -0.015      0.019     -0.761      0.447

  Specific indirect 9
    OBGEST
    MAGE
    CIG0
    OTHM              -0.005      0.004     -1.410      0.159

  Specific indirect 10
    OBGEST
    MEDUC
    CIG0
    OTHM               0.033      0.036      0.911      0.362

  Specific indirect 11
    OBGEST
    BMI
    MAGE
    OTHM               0.006      0.004      1.594      0.111

  Specific indirect 12
    OBGEST
    BMI
    MEDUC
    OTHM               0.149      0.079      1.883      0.060

  Specific indirect 13
    OBGEST
    BMI
    CIG0
    OTHM               0.069      0.037      1.869      0.062

  Specific indirect 14
    OBGEST
    WIC
    MAGE
    OTHM              -0.007      0.008     -0.919      0.358

  Specific indirect 15
    OBGEST
    WIC
    MEDUC
    OTHM               0.272      0.271      1.005      0.315

  Specific indirect 16
    OBGEST
    PRECAREM
    MAGE
    OTHM               0.000      0.000     -4.599      0.000

  Specific indirect 17
    OBGEST
    PRECAREM
    MEDUC
    OTHM              -0.001      0.000    -10.645      0.000

  Specific indirect 18
    OBGEST
    PRECAREM
    BMI
    OTHM               0.000      0.000      1.544      0.123

  Specific indirect 19
    OBGEST
    PRECAREM
    CIG0
    OTHM               0.000      0.000     -0.746      0.455

  Specific indirect 20
    OBGEST
    PRECAREM
    WIC
    OTHM              -0.002      0.000     -4.315      0.000

  Specific indirect 21
    OBGEST
    PRGBP
    MAGE
    OTHM               0.008      0.012      0.668      0.504

  Specific indirect 22
    OBGEST
    PRGBP
    MHT
    OTHM               0.000      0.001      0.081      0.935

  Specific indirect 23
    OBGEST
    PRGBP
    MEDUC
    OTHM              -0.077      0.096     -0.805      0.421

  Specific indirect 24
    OBGEST
    PRGBP
    BMI
    OTHM               0.002      0.088      0.022      0.982

  Specific indirect 25
    OBGEST
    PRGBP
    CIG0
    OTHM              -0.029      0.036     -0.798      0.425

  Specific indirect 26
    OBGEST
    PRGBP
    WIC
    OTHM              -0.175      0.174     -1.005      0.315

  Specific indirect 27
    OBGEST
    PRGDM
    MAGE
    OTHM              -0.005      0.001     -3.894      0.000

  Specific indirect 28
    OBGEST
    PRGDM
    MHT
    OTHM              -0.002      0.001     -1.676      0.094

  Specific indirect 29
    OBGEST
    PRGDM
    MEDUC
    OTHM               0.000      0.022      0.001      0.999

  Specific indirect 30
    OBGEST
    PRGDM
    BMI
    OTHM               0.029      0.015      1.872      0.061

  Specific indirect 31
    OBGEST
    PRGDM
    CIG0
    OTHM               0.000      0.008      0.048      0.962

  Specific indirect 32
    OBGEST
    PRGDM
    WIC
    OTHM              -0.002      0.048     -0.042      0.966

  Specific indirect 33
    OBGEST
    BMI
    MAGE
    CIG0
    OTHM              -0.002      0.001     -1.596      0.110

  Specific indirect 34
    OBGEST
    BMI
    MEDUC
    CIG0
    OTHM              -0.063      0.034     -1.884      0.060

  Specific indirect 35
    OBGEST
    WIC
    MAGE
    CIG0
    OTHM               0.002      0.002      0.920      0.358

  Specific indirect 36
    OBGEST
    WIC
    MEDUC
    CIG0
    OTHM              -0.116      0.115     -1.006      0.315

  Specific indirect 37
    OBGEST
    PRECAREM
    MAGE
    CIG0
    OTHM               0.000      0.000      4.589      0.000

  Specific indirect 38
    OBGEST
    PRECAREM
    MEDUC
    CIG0
    OTHM               0.001      0.000     10.416      0.000

  Specific indirect 39
    OBGEST
    PRECAREM
    BMI
    MAGE
    OTHM               0.000      0.000     -1.663      0.096

  Specific indirect 40
    OBGEST
    PRECAREM
    BMI
    MEDUC
    OTHM               0.000      0.000     -1.512      0.131

  Specific indirect 41
    OBGEST
    PRECAREM
    BMI
    CIG0
    OTHM               0.000      0.000     -1.525      0.127

  Specific indirect 42
    OBGEST
    PRECAREM
    WIC
    MAGE
    OTHM               0.000      0.000     -8.669      0.000

  Specific indirect 43
    OBGEST
    PRECAREM
    WIC
    MEDUC
    OTHM               0.003      0.001      4.117      0.000

  Specific indirect 44
    OBGEST
    PRGBP
    MAGE
    CIG0
    OTHM              -0.003      0.004     -0.669      0.503

  Specific indirect 45
    OBGEST
    PRGBP
    MEDUC
    CIG0
    OTHM               0.033      0.041      0.807      0.419

  Specific indirect 46
    OBGEST
    PRGBP
    BMI
    MAGE
    OTHM               0.000      0.003     -0.022      0.982

  Specific indirect 47
    OBGEST
    PRGBP
    BMI
    MEDUC
    OTHM              -0.002      0.075     -0.022      0.982

  Specific indirect 48
    OBGEST
    PRGBP
    BMI
    CIG0
    OTHM              -0.001      0.035     -0.022      0.982

  Specific indirect 49
    OBGEST
    PRGBP
    WIC
    MAGE
    OTHM              -0.008      0.009     -0.859      0.390

  Specific indirect 50
    OBGEST
    PRGBP
    WIC
    MEDUC
    OTHM               0.294      0.290      1.013      0.311

  Specific indirect 51
    OBGEST
    PRGDM
    MAGE
    CIG0
    OTHM               0.002      0.000      3.871      0.000

  Specific indirect 52
    OBGEST
    PRGDM
    MEDUC
    CIG0
    OTHM               0.000      0.010     -0.001      0.999

  Specific indirect 53
    OBGEST
    PRGDM
    BMI
    MAGE
    OTHM              -0.001      0.000     -2.140      0.032

  Specific indirect 54
    OBGEST
    PRGDM
    BMI
    MEDUC
    OTHM              -0.024      0.014     -1.810      0.070

  Specific indirect 55
    OBGEST
    PRGDM
    BMI
    CIG0
    OTHM              -0.011      0.006     -1.834      0.067

  Specific indirect 56
    OBGEST
    PRGDM
    WIC
    MAGE
    OTHM               0.000      0.002     -0.042      0.966

  Specific indirect 57
    OBGEST
    PRGDM
    WIC
    MEDUC
    OTHM               0.003      0.080      0.042      0.966

  Specific indirect 58
    OBGEST
    PRECAREM
    BMI
    MAGE
    CIG0
    OTHM               0.000      0.000      1.662      0.097

  Specific indirect 59
    OBGEST
    PRECAREM
    BMI
    MEDUC
    CIG0
    OTHM               0.000      0.000      1.506      0.132

  Specific indirect 60
    OBGEST
    PRECAREM
    WIC
    MAGE
    CIG0
    OTHM               0.000      0.000      8.490      0.000

  Specific indirect 61
    OBGEST
    PRECAREM
    WIC
    MEDUC
    CIG0
    OTHM              -0.001      0.000     -4.012      0.000

  Specific indirect 62
    OBGEST
    PRGBP
    BMI
    MAGE
    CIG0
    OTHM               0.000      0.001      0.022      0.982

  Specific indirect 63
    OBGEST
    PRGBP
    BMI
    MEDUC
    CIG0
    OTHM               0.001      0.032      0.022      0.982

  Specific indirect 64
    OBGEST
    PRGBP
    WIC
    MAGE
    CIG0
    OTHM               0.002      0.003      0.860      0.390

  Specific indirect 65
    OBGEST
    PRGBP
    WIC
    MEDUC
    CIG0
    OTHM              -0.125      0.123     -1.017      0.309

  Specific indirect 66
    OBGEST
    PRGDM
    BMI
    MAGE
    CIG0
    OTHM               0.000      0.000      2.136      0.033

  Specific indirect 67
    OBGEST
    PRGDM
    BMI
    MEDUC
    CIG0
    OTHM               0.010      0.006      1.799      0.072

  Specific indirect 68
    OBGEST
    PRGDM
    WIC
    MAGE
    CIG0
    OTHM               0.000      0.001      0.042      0.966

  Specific indirect 69
    OBGEST
    PRGDM
    WIC
    MEDUC
    CIG0
    OTHM              -0.001      0.034     -0.042      0.966

  Direct
    OBGEST
    OTHM               0.055      0.090      0.612      0.540


Effects from AFRAMF to OBGEST

  Total               -0.021      0.002    -10.725      0.000
  Total indirect       0.069      0.060      1.155      0.248

  Specific indirect 1
    OBGEST
    FAGE
    AFRAMF             0.005      0.005      1.066      0.286

  Specific indirect 2
    OBGEST
    CIG0
    AFRAMF            -0.033      0.040     -0.824      0.410

  Specific indirect 3
    OBGEST
    WIC
    AFRAMF             0.198      0.201      0.986      0.324

  Specific indirect 4
    OBGEST
    PRGBP
    AFRAMF            -0.049      0.065     -0.754      0.451

  Specific indirect 5
    OBGEST
    PRGDM
    AFRAMF             0.003      0.015      0.190      0.849

  Specific indirect 6
    OBGEST
    PAYER
    FAGE
    AFRAMF            -0.004      0.004     -1.004      0.315

  Specific indirect 7
    OBGEST
    PAYER
    FEDUC
    AFRAMF            -0.006      0.006     -1.005      0.315

  Specific indirect 8
    OBGEST
    MAGE
    CIG0
    AFRAMF            -0.006      0.005     -1.408      0.159

  Specific indirect 9
    OBGEST
    MEDUC
    CIG0
    AFRAMF             0.041      0.046      0.910      0.363

  Specific indirect 10
    OBGEST
    BMI
    CIG0
    AFRAMF             0.087      0.046      1.868      0.062

  Specific indirect 11
    OBGEST
    PRECAREM
    CIG0
    AFRAMF             0.000      0.000     -0.747      0.455

  Specific indirect 12
    OBGEST
    PRECAREM
    WIC
    AFRAMF             0.002      0.000      5.274      0.000

  Specific indirect 13
    OBGEST
    PRGBP
    FAGE
    AFRAMF             0.002      0.005      0.485      0.628

  Specific indirect 14
    OBGEST
    PRGBP
    CIG0
    AFRAMF            -0.036      0.046     -0.796      0.426

  Specific indirect 15
    OBGEST
    PRGBP
    WIC
    AFRAMF             0.214      0.220      0.971      0.331

  Specific indirect 16
    OBGEST
    PRGDM
    FAGE
    AFRAMF             0.000      0.001     -0.009      0.993

  Specific indirect 17
    OBGEST
    PRGDM
    CIG0
    AFRAMF             0.000      0.010      0.048      0.962

  Specific indirect 18
    OBGEST
    PRGDM
    WIC
    AFRAMF             0.002      0.058      0.042      0.966

  Specific indirect 19
    OBGEST
    PAYER
    FEDUC
    FAGE
    AFRAMF            -0.001      0.001     -1.011      0.312

  Specific indirect 20
    OBGEST
    BMI
    MAGE
    CIG0
    AFRAMF            -0.002      0.001     -1.593      0.111

  Specific indirect 21
    OBGEST
    BMI
    MEDUC
    CIG0
    AFRAMF            -0.080      0.042     -1.884      0.060

  Specific indirect 22
    OBGEST
    WIC
    MAGE
    CIG0
    AFRAMF             0.003      0.003      0.919      0.358

  Specific indirect 23
    OBGEST
    WIC
    MEDUC
    CIG0
    AFRAMF            -0.146      0.145     -1.005      0.315

  Specific indirect 24
    OBGEST
    PRECAREM
    PAYER
    FAGE
    AFRAMF             0.000      0.000     10.991      0.000

  Specific indirect 25
    OBGEST
    PRECAREM
    PAYER
    FEDUC
    AFRAMF             0.000      0.000     10.980      0.000

  Specific indirect 26
    OBGEST
    PRECAREM
    MAGE
    CIG0
    AFRAMF             0.000      0.000      4.600      0.000

  Specific indirect 27
    OBGEST
    PRECAREM
    MEDUC
    CIG0
    AFRAMF             0.001      0.000     10.740      0.000

  Specific indirect 28
    OBGEST
    PRECAREM
    BMI
    CIG0
    AFRAMF             0.000      0.000     -1.529      0.126

  Specific indirect 29
    OBGEST
    PRGBP
    PAYER
    FAGE
    AFRAMF            -0.004      0.004     -0.842      0.400

  Specific indirect 30
    OBGEST
    PRGBP
    PAYER
    FEDUC
    AFRAMF            -0.005      0.006     -0.842      0.400

  Specific indirect 31
    OBGEST
    PRGBP
    MAGE
    CIG0
    AFRAMF            -0.003      0.005     -0.668      0.504

  Specific indirect 32
    OBGEST
    PRGBP
    MEDUC
    CIG0
    AFRAMF             0.041      0.051      0.806      0.420

  Specific indirect 33
    OBGEST
    PRGBP
    BMI
    CIG0
    AFRAMF            -0.001      0.044     -0.022      0.982

  Specific indirect 34
    OBGEST
    PRGDM
    PAYER
    FAGE
    AFRAMF             0.000      0.001     -0.021      0.983

  Specific indirect 35
    OBGEST
    PRGDM
    PAYER
    FEDUC
    AFRAMF             0.000      0.002     -0.021      0.983

  Specific indirect 36
    OBGEST
    PRGDM
    MAGE
    CIG0
    AFRAMF             0.002      0.000      3.897      0.000

  Specific indirect 37
    OBGEST
    PRGDM
    MEDUC
    CIG0
    AFRAMF             0.000      0.012     -0.001      0.999

  Specific indirect 38
    OBGEST
    PRGDM
    BMI
    CIG0
    AFRAMF            -0.014      0.008     -1.842      0.066

  Specific indirect 39
    OBGEST
    PRECAREM
    PAYER
    FEDUC
    FAGE
    AFRAMF             0.000      0.000     11.188      0.000

  Specific indirect 40
    OBGEST
    PRECAREM
    BMI
    MAGE
    CIG0
    AFRAMF             0.000      0.000      1.663      0.096

  Specific indirect 41
    OBGEST
    PRECAREM
    BMI
    MEDUC
    CIG0
    AFRAMF             0.000      0.000      1.510      0.131

  Specific indirect 42
    OBGEST
    PRECAREM
    WIC
    MAGE
    CIG0
    AFRAMF             0.000      0.000      8.661      0.000

  Specific indirect 43
    OBGEST
    PRECAREM
    WIC
    MEDUC
    CIG0
    AFRAMF            -0.001      0.000     -4.083      0.000

  Specific indirect 44
    OBGEST
    PRGBP
    PAYER
    FEDUC
    FAGE
    AFRAMF             0.000      0.001     -0.849      0.396

  Specific indirect 45
    OBGEST
    PRGBP
    BMI
    MAGE
    CIG0
    AFRAMF             0.000      0.001      0.022      0.982

  Specific indirect 46
    OBGEST
    PRGBP
    BMI
    MEDUC
    CIG0
    AFRAMF             0.001      0.040      0.022      0.982

  Specific indirect 47
    OBGEST
    PRGBP
    WIC
    MAGE
    CIG0
    AFRAMF             0.003      0.004      0.858      0.391

  Specific indirect 48
    OBGEST
    PRGBP
    WIC
    MEDUC
    CIG0
    AFRAMF            -0.157      0.155     -1.015      0.310

  Specific indirect 49
    OBGEST
    PRGDM
    PAYER
    FEDUC
    FAGE
    AFRAMF             0.000      0.000     -0.021      0.983

  Specific indirect 50
    OBGEST
    PRGDM
    BMI
    MAGE
    CIG0
    AFRAMF             0.000      0.000      2.140      0.032

  Specific indirect 51
    OBGEST
    PRGDM
    BMI
    MEDUC
    CIG0
    AFRAMF             0.013      0.007      1.806      0.071

  Specific indirect 52
    OBGEST
    PRGDM
    WIC
    MAGE
    CIG0
    AFRAMF             0.000      0.001      0.042      0.966

  Specific indirect 53
    OBGEST
    PRGDM
    WIC
    MEDUC
    CIG0
    AFRAMF            -0.002      0.043     -0.042      0.966

  Direct
    OBGEST
    AFRAMF            -0.089      0.060     -1.502      0.133


Effects from FHISP to OBGEST

  Total               -0.015      0.002     -9.603      0.000
  Total indirect       0.067      0.057      1.181      0.238

  Specific indirect 1
    OBGEST
    FAGE
    FHISP              0.005      0.004      1.066      0.286

  Specific indirect 2
    OBGEST
    CIG0
    FHISP             -0.043      0.053     -0.824      0.410

  Specific indirect 3
    OBGEST
    WIC
    FHISP              0.241      0.243      0.990      0.322

  Specific indirect 4
    OBGEST
    PRGBP
    FHISP             -0.043      0.060     -0.712      0.477

  Specific indirect 5
    OBGEST
    PRGDM
    FHISP              0.000      0.015      0.026      0.979

  Specific indirect 6
    OBGEST
    PAYER
    FAGE
    FHISP             -0.003      0.003     -1.004      0.315

  Specific indirect 7
    OBGEST
    PAYER
    FEDUC
    FHISP             -0.008      0.008     -1.005      0.315

  Specific indirect 8
    OBGEST
    MAGE
    CIG0
    FHISP             -0.008      0.006     -1.407      0.159

  Specific indirect 9
    OBGEST
    MEDUC
    CIG0
    FHISP              0.054      0.060      0.910      0.363

  Specific indirect 10
    OBGEST
    BMI
    CIG0
    FHISP              0.114      0.061      1.868      0.062

  Specific indirect 11
    OBGEST
    PRECAREM
    CIG0
    FHISP              0.000      0.000     -0.747      0.455

  Specific indirect 12
    OBGEST
    PRECAREM
    WIC
    FHISP              0.002      0.000      4.976      0.000

  Specific indirect 13
    OBGEST
    PRGBP
    FAGE
    FHISP              0.002      0.004      0.485      0.628

  Specific indirect 14
    OBGEST
    PRGBP
    CIG0
    FHISP             -0.048      0.060     -0.796      0.426

  Specific indirect 15
    OBGEST
    PRGBP
    WIC
    FHISP              0.260      0.265      0.980      0.327

  Specific indirect 16
    OBGEST
    PRGDM
    FAGE
    FHISP              0.000      0.001     -0.009      0.993

  Specific indirect 17
    OBGEST
    PRGDM
    CIG0
    FHISP              0.001      0.013      0.048      0.962

  Specific indirect 18
    OBGEST
    PRGDM
    WIC
    FHISP              0.003      0.071      0.042      0.966

  Specific indirect 19
    OBGEST
    PAYER
    FEDUC
    FAGE
    FHISP              0.000      0.000     -1.011      0.312

  Specific indirect 20
    OBGEST
    BMI
    MAGE
    CIG0
    FHISP             -0.003      0.002     -1.592      0.111

  Specific indirect 21
    OBGEST
    BMI
    MEDUC
    CIG0
    FHISP             -0.105      0.056     -1.884      0.060

  Specific indirect 22
    OBGEST
    WIC
    MAGE
    CIG0
    FHISP              0.004      0.004      0.919      0.358

  Specific indirect 23
    OBGEST
    WIC
    MEDUC
    CIG0
    FHISP             -0.191      0.191     -1.005      0.315

  Specific indirect 24
    OBGEST
    PRECAREM
    PAYER
    FAGE
    FHISP              0.000      0.000     10.998      0.000

  Specific indirect 25
    OBGEST
    PRECAREM
    PAYER
    FEDUC
    FHISP              0.000      0.000     11.058      0.000

  Specific indirect 26
    OBGEST
    PRECAREM
    MAGE
    CIG0
    FHISP              0.000      0.000      4.601      0.000

  Specific indirect 27
    OBGEST
    PRECAREM
    MEDUC
    CIG0
    FHISP              0.001      0.000     10.790      0.000

  Specific indirect 28
    OBGEST
    PRECAREM
    BMI
    CIG0
    FHISP              0.000      0.000     -1.529      0.126

  Specific indirect 29
    OBGEST
    PRGBP
    PAYER
    FAGE
    FHISP             -0.003      0.004     -0.842      0.400

  Specific indirect 30
    OBGEST
    PRGBP
    PAYER
    FEDUC
    FHISP             -0.008      0.009     -0.842      0.400

  Specific indirect 31
    OBGEST
    PRGBP
    MAGE
    CIG0
    FHISP             -0.004      0.006     -0.668      0.504

  Specific indirect 32
    OBGEST
    PRGBP
    MEDUC
    CIG0
    FHISP              0.054      0.067      0.806      0.420

  Specific indirect 33
    OBGEST
    PRGBP
    BMI
    CIG0
    FHISP             -0.001      0.057     -0.022      0.982

  Specific indirect 34
    OBGEST
    PRGDM
    PAYER
    FAGE
    FHISP              0.000      0.001     -0.021      0.983

  Specific indirect 35
    OBGEST
    PRGDM
    PAYER
    FEDUC
    FHISP              0.000      0.002     -0.021      0.983

  Specific indirect 36
    OBGEST
    PRGDM
    MAGE
    CIG0
    FHISP              0.003      0.001      3.902      0.000

  Specific indirect 37
    OBGEST
    PRGDM
    MEDUC
    CIG0
    FHISP              0.000      0.016     -0.001      0.999

  Specific indirect 38
    OBGEST
    PRGDM
    BMI
    CIG0
    FHISP             -0.019      0.010     -1.843      0.065

  Specific indirect 39
    OBGEST
    PRECAREM
    PAYER
    FEDUC
    FAGE
    FHISP              0.000      0.000     11.192      0.000

  Specific indirect 40
    OBGEST
    PRECAREM
    BMI
    MAGE
    CIG0
    FHISP              0.000      0.000      1.663      0.096

  Specific indirect 41
    OBGEST
    PRECAREM
    BMI
    MEDUC
    CIG0
    FHISP              0.000      0.000      1.510      0.131

  Specific indirect 42
    OBGEST
    PRECAREM
    WIC
    MAGE
    CIG0
    FHISP              0.000      0.000      8.685      0.000

  Specific indirect 43
    OBGEST
    PRECAREM
    WIC
    MEDUC
    CIG0
    FHISP             -0.002      0.000     -4.097      0.000

  Specific indirect 44
    OBGEST
    PRGBP
    PAYER
    FEDUC
    FAGE
    FHISP              0.000      0.001     -0.849      0.396

  Specific indirect 45
    OBGEST
    PRGBP
    BMI
    MAGE
    CIG0
    FHISP              0.000      0.001      0.022      0.982

  Specific indirect 46
    OBGEST
    PRGBP
    BMI
    MEDUC
    CIG0
    FHISP              0.001      0.053      0.022      0.982

  Specific indirect 47
    OBGEST
    PRGBP
    WIC
    MAGE
    CIG0
    FHISP              0.004      0.005      0.858      0.391

  Specific indirect 48
    OBGEST
    PRGBP
    WIC
    MEDUC
    CIG0
    FHISP             -0.207      0.204     -1.014      0.310

  Specific indirect 49
    OBGEST
    PRGDM
    PAYER
    FEDUC
    FAGE
    FHISP              0.000      0.000     -0.021      0.983

  Specific indirect 50
    OBGEST
    PRGDM
    BMI
    MAGE
    CIG0
    FHISP              0.000      0.000      2.141      0.032

  Specific indirect 51
    OBGEST
    PRGDM
    BMI
    MEDUC
    CIG0
    FHISP              0.017      0.010      1.808      0.071

  Specific indirect 52
    OBGEST
    PRGDM
    WIC
    MAGE
    CIG0
    FHISP              0.000      0.001      0.042      0.966

  Specific indirect 53
    OBGEST
    PRGDM
    WIC
    MEDUC
    CIG0
    FHISP             -0.002      0.057     -0.042      0.966

  Direct
    OBGEST
    FHISP             -0.082      0.057     -1.448      0.148


Effects from OTHF to OBGEST

  Total                0.007      0.002      4.032      0.000
  Total indirect       0.036      0.022      1.654      0.098

  Specific indirect 1
    OBGEST
    FAGE
    OTHF               0.000      0.000      0.743      0.457

  Specific indirect 2
    OBGEST
    CIG0
    OTHF              -0.005      0.006     -0.822      0.411

  Specific indirect 3
    OBGEST
    WIC
    OTHF               0.034      0.035      0.975      0.329

  Specific indirect 4
    OBGEST
    PRGBP
    OTHF               0.006      0.014      0.451      0.652

  Specific indirect 5
    OBGEST
    PRGDM
    OTHF              -0.003      0.005     -0.513      0.608

  Specific indirect 6
    OBGEST
    PAYER
    FAGE
    OTHF               0.000      0.000     -0.721      0.471

  Specific indirect 7
    OBGEST
    PAYER
    FEDUC
    OTHF               0.002      0.002      1.002      0.317

  Specific indirect 8
    OBGEST
    MAGE
    CIG0
    OTHF              -0.001      0.001     -1.397      0.162

  Specific indirect 9
    OBGEST
    MEDUC
    CIG0
    OTHF               0.006      0.007      0.908      0.364

  Specific indirect 10
    OBGEST
    BMI
    CIG0
    OTHF               0.013      0.007      1.843      0.065

  Specific indirect 11
    OBGEST
    PRECAREM
    CIG0
    OTHF               0.000      0.000     -0.743      0.457

  Specific indirect 12
    OBGEST
    PRECAREM
    WIC
    OTHF               0.000      0.000      5.484      0.000

  Specific indirect 13
    OBGEST
    PRGBP
    FAGE
    OTHF               0.000      0.000      0.441      0.659

  Specific indirect 14
    OBGEST
    PRGBP
    CIG0
    OTHF              -0.005      0.007     -0.794      0.427

  Specific indirect 15
    OBGEST
    PRGBP
    WIC
    OTHF               0.037      0.039      0.952      0.341

  Specific indirect 16
    OBGEST
    PRGDM
    FAGE
    OTHF               0.000      0.000     -0.009      0.993

  Specific indirect 17
    OBGEST
    PRGDM
    CIG0
    OTHF               0.000      0.002      0.048      0.962

  Specific indirect 18
    OBGEST
    PRGDM
    WIC
    OTHF               0.000      0.010      0.042      0.966

  Specific indirect 19
    OBGEST
    PAYER
    FEDUC
    FAGE
    OTHF               0.000      0.000     -0.723      0.469

  Specific indirect 20
    OBGEST
    BMI
    MAGE
    CIG0
    OTHF               0.000      0.000     -1.578      0.115

  Specific indirect 21
    OBGEST
    BMI
    MEDUC
    CIG0
    OTHF              -0.012      0.006     -1.858      0.063

  Specific indirect 22
    OBGEST
    WIC
    MAGE
    CIG0
    OTHF               0.000      0.000      0.916      0.360

  Specific indirect 23
    OBGEST
    WIC
    MEDUC
    CIG0
    OTHF              -0.021      0.021     -1.001      0.317

  Specific indirect 24
    OBGEST
    PRECAREM
    PAYER
    FAGE
    OTHF               0.000      0.000      1.025      0.305

  Specific indirect 25
    OBGEST
    PRECAREM
    PAYER
    FEDUC
    OTHF               0.000      0.000     -9.706      0.000

  Specific indirect 26
    OBGEST
    PRECAREM
    MAGE
    CIG0
    OTHF               0.000      0.000      4.248      0.000

  Specific indirect 27
    OBGEST
    PRECAREM
    MEDUC
    CIG0
    OTHF               0.000      0.000      7.641      0.000

  Specific indirect 28
    OBGEST
    PRECAREM
    BMI
    CIG0
    OTHF               0.000      0.000     -1.518      0.129

  Specific indirect 29
    OBGEST
    PRGBP
    PAYER
    FAGE
    OTHF               0.000      0.000     -0.657      0.511

  Specific indirect 30
    OBGEST
    PRGBP
    PAYER
    FEDUC
    OTHF               0.001      0.002      0.839      0.402

  Specific indirect 31
    OBGEST
    PRGBP
    MAGE
    CIG0
    OTHF               0.000      0.001     -0.667      0.505

  Specific indirect 32
    OBGEST
    PRGBP
    MEDUC
    CIG0
    OTHF               0.006      0.008      0.804      0.421

  Specific indirect 33
    OBGEST
    PRGBP
    BMI
    CIG0
    OTHF               0.000      0.006     -0.022      0.982

  Specific indirect 34
    OBGEST
    PRGDM
    PAYER
    FAGE
    OTHF               0.000      0.000     -0.021      0.983

  Specific indirect 35
    OBGEST
    PRGDM
    PAYER
    FEDUC
    OTHF               0.000      0.000      0.021      0.983

  Specific indirect 36
    OBGEST
    PRGDM
    MAGE
    CIG0
    OTHF               0.000      0.000      3.672      0.000

  Specific indirect 37
    OBGEST
    PRGDM
    MEDUC
    CIG0
    OTHF               0.000      0.002     -0.001      0.999

  Specific indirect 38
    OBGEST
    PRGDM
    BMI
    CIG0
    OTHF              -0.002      0.001     -1.815      0.070

  Specific indirect 39
    OBGEST
    PRECAREM
    PAYER
    FEDUC
    FAGE
    OTHF               0.000      0.000      1.025      0.306

  Specific indirect 40
    OBGEST
    PRECAREM
    BMI
    MAGE
    CIG0
    OTHF               0.000      0.000      1.650      0.099

  Specific indirect 41
    OBGEST
    PRECAREM
    BMI
    MEDUC
    CIG0
    OTHF               0.000      0.000      1.499      0.134

  Specific indirect 42
    OBGEST
    PRECAREM
    WIC
    MAGE
    CIG0
    OTHF               0.000      0.000      6.759      0.000

  Specific indirect 43
    OBGEST
    PRECAREM
    WIC
    MEDUC
    CIG0
    OTHF               0.000      0.000     -3.805      0.000

  Specific indirect 44
    OBGEST
    PRGBP
    PAYER
    FEDUC
    FAGE
    OTHF               0.000      0.000     -0.660      0.509

  Specific indirect 45
    OBGEST
    PRGBP
    BMI
    MAGE
    CIG0
    OTHF               0.000      0.000      0.022      0.982

  Specific indirect 46
    OBGEST
    PRGBP
    BMI
    MEDUC
    CIG0
    OTHF               0.000      0.006      0.022      0.982

  Specific indirect 47
    OBGEST
    PRGBP
    WIC
    MAGE
    CIG0
    OTHF               0.000      0.001      0.856      0.392

  Specific indirect 48
    OBGEST
    PRGBP
    WIC
    MEDUC
    CIG0
    OTHF              -0.023      0.023     -1.011      0.312

  Specific indirect 49
    OBGEST
    PRGDM
    PAYER
    FEDUC
    FAGE
    OTHF               0.000      0.000     -0.021      0.983

  Specific indirect 50
    OBGEST
    PRGDM
    BMI
    MAGE
    CIG0
    OTHF               0.000      0.000      2.101      0.036

  Specific indirect 51
    OBGEST
    PRGDM
    BMI
    MEDUC
    CIG0
    OTHF               0.002      0.001      1.781      0.075

  Specific indirect 52
    OBGEST
    PRGDM
    WIC
    MAGE
    CIG0
    OTHF               0.000      0.000      0.042      0.966

  Specific indirect 53
    OBGEST
    PRGDM
    WIC
    MEDUC
    CIG0
    OTHF               0.000      0.006     -0.042      0.966

  Direct
    OBGEST
    OTHF              -0.028      0.022     -1.311      0.190


Effects from SOCDEP to OBGEST

  Total                0.033      0.065      0.504      0.614
  Total indirect       0.677      0.760      0.891      0.373

  Specific indirect 1
    OBGEST
    FAGE
    SOCDEP             0.018      0.017      1.064      0.287

  Specific indirect 2
    OBGEST
    PAYER
    SOCDEP            -0.053      0.053     -0.999      0.318

  Specific indirect 3
    OBGEST
    MAGE
    SOCDEP            -0.074      0.053     -1.407      0.159

  Specific indirect 4
    OBGEST
    MHT
    SOCDEP            -0.008      0.002     -4.381      0.000

  Specific indirect 5
    OBGEST
    MEDUC
    SOCDEP             0.592      0.651      0.909      0.363

  Specific indirect 6
    OBGEST
    BMI
    SOCDEP             1.212      0.647      1.872      0.061

  Specific indirect 7
    OBGEST
    CIG0
    SOCDEP             0.116      0.141      0.825      0.409

  Specific indirect 8
    OBGEST
    WIC
    SOCDEP             1.745      1.750      0.997      0.319

  Specific indirect 9
    OBGEST
    PRECAREM
    SOCDEP            -0.006      0.001     -8.207      0.000

  Specific indirect 10
    OBGEST
    PRGBP
    SOCDEP            -0.668      0.812     -0.823      0.411

  Specific indirect 11
    OBGEST
    PRGDM
    SOCDEP            -0.011      0.191     -0.058      0.954

  Specific indirect 12
    OBGEST
    PAYER
    FAGE
    SOCDEP            -0.013      0.013     -1.003      0.316

  Specific indirect 13
    OBGEST
    PAYER
    FEDUC
    SOCDEP            -0.027      0.027     -1.004      0.316

  Specific indirect 14
    OBGEST
    MAGE
    CIG0
    SOCDEP             0.023      0.016      1.410      0.159

  Specific indirect 15
    OBGEST
    MEDUC
    CIG0
    SOCDEP            -0.146      0.160     -0.911      0.362

  Specific indirect 16
    OBGEST
    BMI
    MAGE
    SOCDEP            -0.026      0.016     -1.592      0.111

  Specific indirect 17
    OBGEST
    BMI
    MEDUC
    SOCDEP            -1.137      0.604     -1.884      0.060

  Specific indirect 18
    OBGEST
    BMI
    CIG0
    SOCDEP            -0.305      0.163     -1.870      0.061

  Specific indirect 19
    OBGEST
    WIC
    MAGE
    SOCDEP             0.032      0.035      0.919      0.358

  Specific indirect 20
    OBGEST
    WIC
    MEDUC
    SOCDEP            -2.079      2.069     -1.005      0.315

  Specific indirect 21
    OBGEST
    PRECAREM
    PAYER
    SOCDEP             0.001      0.000     10.633      0.000

  Specific indirect 22
    OBGEST
    PRECAREM
    MAGE
    SOCDEP             0.000      0.000      4.601      0.000

  Specific indirect 23
    OBGEST
    PRECAREM
    MEDUC
    SOCDEP             0.011      0.001     10.821      0.000

  Specific indirect 24
    OBGEST
    PRECAREM
    BMI
    SOCDEP            -0.001      0.001     -1.527      0.127

  Specific indirect 25
    OBGEST
    PRECAREM
    CIG0
    SOCDEP             0.000      0.000      0.747      0.455

  Specific indirect 26
    OBGEST
    PRECAREM
    WIC
    SOCDEP             0.017      0.004      4.586      0.000

  Specific indirect 27
    OBGEST
    PRGBP
    FAGE
    SOCDEP             0.008      0.016      0.484      0.628

  Specific indirect 28
    OBGEST
    PRGBP
    PAYER
    SOCDEP            -0.050      0.060     -0.835      0.404

  Specific indirect 29
    OBGEST
    PRGBP
    MAGE
    SOCDEP            -0.037      0.055     -0.668      0.504

  Specific indirect 30
    OBGEST
    PRGBP
    MHT
    SOCDEP             0.000      0.001      0.081      0.935

  Specific indirect 31
    OBGEST
    PRGBP
    MEDUC
    SOCDEP             0.590      0.733      0.805      0.421

  Specific indirect 32
    OBGEST
    PRGBP
    BMI
    SOCDEP            -0.014      0.609     -0.022      0.982

  Specific indirect 33
    OBGEST
    PRGBP
    CIG0
    SOCDEP             0.128      0.160      0.797      0.425

  Specific indirect 34
    OBGEST
    PRGBP
    WIC
    SOCDEP             1.885      1.894      0.995      0.320

  Specific indirect 35
    OBGEST
    PRGDM
    FAGE
    SOCDEP             0.000      0.004     -0.009      0.993

  Specific indirect 36
    OBGEST
    PRGDM
    PAYER
    SOCDEP             0.000      0.014     -0.021      0.983

  Specific indirect 37
    OBGEST
    PRGDM
    MAGE
    SOCDEP             0.022      0.006      3.904      0.000

  Specific indirect 38
    OBGEST
    PRGDM
    MHT
    SOCDEP            -0.002      0.001     -1.676      0.094

  Specific indirect 39
    OBGEST
    PRGDM
    MEDUC
    SOCDEP             0.000      0.171     -0.001      0.999

  Specific indirect 40
    OBGEST
    PRGDM
    BMI
    SOCDEP            -0.199      0.108     -1.839      0.066

  Specific indirect 41
    OBGEST
    PRGDM
    CIG0
    SOCDEP            -0.002      0.036     -0.048      0.962

  Specific indirect 42
    OBGEST
    PRGDM
    WIC
    SOCDEP             0.022      0.515      0.042      0.966

  Specific indirect 43
    OBGEST
    PAYER
    FEDUC
    FAGE
    SOCDEP            -0.002      0.002     -1.009      0.313

  Specific indirect 44
    OBGEST
    BMI
    MAGE
    CIG0
    SOCDEP             0.008      0.005      1.597      0.110

  Specific indirect 45
    OBGEST
    BMI
    MEDUC
    CIG0
    SOCDEP             0.280      0.149      1.886      0.059

  Specific indirect 46
    OBGEST
    WIC
    MAGE
    CIG0
    SOCDEP            -0.010      0.011     -0.920      0.358

  Specific indirect 47
    OBGEST
    WIC
    MEDUC
    CIG0
    SOCDEP             0.512      0.509      1.006      0.315

  Specific indirect 48
    OBGEST
    PRECAREM
    PAYER
    FAGE
    SOCDEP             0.000      0.000     10.987      0.000

  Specific indirect 49
    OBGEST
    PRECAREM
    PAYER
    FEDUC
    SOCDEP             0.001      0.000     11.020      0.000

  Specific indirect 50
    OBGEST
    PRECAREM
    MAGE
    CIG0
    SOCDEP             0.000      0.000     -4.621      0.000

  Specific indirect 51
    OBGEST
    PRECAREM
    MEDUC
    CIG0
    SOCDEP            -0.003      0.000    -10.812      0.000

  Specific indirect 52
    OBGEST
    PRECAREM
    BMI
    MAGE
    SOCDEP             0.000      0.000      1.664      0.096

  Specific indirect 53
    OBGEST
    PRECAREM
    BMI
    MEDUC
    SOCDEP             0.001      0.001      1.513      0.130

  Specific indirect 54
    OBGEST
    PRECAREM
    BMI
    CIG0
    SOCDEP             0.000      0.000      1.527      0.127

  Specific indirect 55
    OBGEST
    PRECAREM
    WIC
    MAGE
    SOCDEP             0.000      0.000      8.721      0.000

  Specific indirect 56
    OBGEST
    PRECAREM
    WIC
    MEDUC
    SOCDEP            -0.020      0.005     -4.142      0.000

  Specific indirect 57
    OBGEST
    PRGBP
    PAYER
    FAGE
    SOCDEP            -0.012      0.014     -0.839      0.401

  Specific indirect 58
    OBGEST
    PRGBP
    PAYER
    FEDUC
    SOCDEP            -0.026      0.031     -0.840      0.401

  Specific indirect 59
    OBGEST
    PRGBP
    MAGE
    CIG0
    SOCDEP             0.011      0.017      0.669      0.503

  Specific indirect 60
    OBGEST
    PRGBP
    MEDUC
    CIG0
    SOCDEP            -0.145      0.180     -0.807      0.420

  Specific indirect 61
    OBGEST
    PRGBP
    BMI
    MAGE
    SOCDEP             0.000      0.013      0.022      0.982

  Specific indirect 62
    OBGEST
    PRGBP
    BMI
    MEDUC
    SOCDEP             0.013      0.572      0.022      0.982

  Specific indirect 63
    OBGEST
    PRGBP
    BMI
    CIG0
    SOCDEP             0.003      0.154      0.022      0.982

  Specific indirect 64
    OBGEST
    PRGBP
    WIC
    MAGE
    SOCDEP             0.035      0.040      0.858      0.391

  Specific indirect 65
    OBGEST
    PRGBP
    WIC
    MEDUC
    SOCDEP            -2.245      2.216     -1.013      0.311

  Specific indirect 66
    OBGEST
    PRGDM
    PAYER
    FAGE
    SOCDEP             0.000      0.003     -0.021      0.983

  Specific indirect 67
    OBGEST
    PRGDM
    PAYER
    FEDUC
    SOCDEP             0.000      0.007     -0.021      0.983

  Specific indirect 68
    OBGEST
    PRGDM
    MAGE
    CIG0
    SOCDEP            -0.007      0.002     -3.892      0.000

  Specific indirect 69
    OBGEST
    PRGDM
    MEDUC
    CIG0
    SOCDEP             0.000      0.042      0.001      0.999

  Specific indirect 70
    OBGEST
    PRGDM
    BMI
    MAGE
    SOCDEP             0.004      0.002      2.141      0.032

  Specific indirect 71
    OBGEST
    PRGDM
    BMI
    MEDUC
    SOCDEP             0.187      0.103      1.813      0.070

  Specific indirect 72
    OBGEST
    PRGDM
    BMI
    CIG0
    SOCDEP             0.050      0.027      1.837      0.066

  Specific indirect 73
    OBGEST
    PRGDM
    WIC
    MAGE
    SOCDEP             0.000      0.009      0.042      0.966

  Specific indirect 74
    OBGEST
    PRGDM
    WIC
    MEDUC
    SOCDEP            -0.026      0.614     -0.042      0.966

  Specific indirect 75
    OBGEST
    PRECAREM
    PAYER
    FEDUC
    FAGE
    SOCDEP             0.000      0.000     11.271      0.000

  Specific indirect 76
    OBGEST
    PRECAREM
    BMI
    MAGE
    CIG0
    SOCDEP             0.000      0.000     -1.663      0.096

  Specific indirect 77
    OBGEST
    PRECAREM
    BMI
    MEDUC
    CIG0
    SOCDEP             0.000      0.000     -1.508      0.132

  Specific indirect 78
    OBGEST
    PRECAREM
    WIC
    MAGE
    CIG0
    SOCDEP             0.000      0.000     -8.706      0.000

  Specific indirect 79
    OBGEST
    PRECAREM
    WIC
    MEDUC
    CIG0
    SOCDEP             0.005      0.001      4.041      0.000

  Specific indirect 80
    OBGEST
    PRGBP
    PAYER
    FEDUC
    FAGE
    SOCDEP            -0.002      0.002     -0.846      0.397

  Specific indirect 81
    OBGEST
    PRGBP
    BMI
    MAGE
    CIG0
    SOCDEP             0.000      0.004     -0.022      0.982

  Specific indirect 82
    OBGEST
    PRGBP
    BMI
    MEDUC
    CIG0
    SOCDEP            -0.003      0.141     -0.022      0.982

  Specific indirect 83
    OBGEST
    PRGBP
    WIC
    MAGE
    CIG0
    SOCDEP            -0.011      0.012     -0.860      0.390

  Specific indirect 84
    OBGEST
    PRGBP
    WIC
    MEDUC
    CIG0
    SOCDEP             0.553      0.544      1.017      0.309

  Specific indirect 85
    OBGEST
    PRGDM
    PAYER
    FEDUC
    FAGE
    SOCDEP             0.000      0.000     -0.021      0.983

  Specific indirect 86
    OBGEST
    PRGDM
    BMI
    MAGE
    CIG0
    SOCDEP            -0.001      0.001     -2.140      0.032

  Specific indirect 87
    OBGEST
    PRGDM
    BMI
    MEDUC
    CIG0
    SOCDEP            -0.046      0.026     -1.802      0.072

  Specific indirect 88
    OBGEST
    PRGDM
    WIC
    MAGE
    CIG0
    SOCDEP             0.000      0.003     -0.042      0.966

  Specific indirect 89
    OBGEST
    PRGDM
    WIC
    MEDUC
    CIG0
    SOCDEP             0.006      0.151      0.042      0.966

  Direct
    OBGEST
    SOCDEP            -0.644      0.710     -0.908      0.364


Effects from CIG0 to OBGEST

  Total                1.600      1.123      1.425      0.154
  Total indirect       1.418      0.962      1.474      0.140

  Specific indirect 1
    OBGEST
    MAGE
    CIG0               0.036      0.025      1.410      0.159

  Specific indirect 2
    OBGEST
    MEDUC
    CIG0              -0.229      0.252     -0.911      0.362

  Specific indirect 3
    OBGEST
    BMI
    CIG0              -0.481      0.257     -1.871      0.061

  Specific indirect 4
    OBGEST
    PRECAREM
    CIG0               0.000      0.000      0.747      0.455

  Specific indirect 5
    OBGEST
    PRGBP
    CIG0               0.201      0.252      0.797      0.425

  Specific indirect 6
    OBGEST
    PRGDM
    CIG0              -0.003      0.057     -0.048      0.962

  Specific indirect 7
    OBGEST
    BMI
    MAGE
    CIG0               0.012      0.008      1.597      0.110

  Specific indirect 8
    OBGEST
    BMI
    MEDUC
    CIG0               0.441      0.234      1.886      0.059

  Specific indirect 9
    OBGEST
    WIC
    MAGE
    CIG0              -0.015      0.017     -0.920      0.358

  Specific indirect 10
    OBGEST
    WIC
    MEDUC
    CIG0               0.806      0.801      1.006      0.315

  Specific indirect 11
    OBGEST
    PRECAREM
    MAGE
    CIG0               0.000      0.000     -4.621      0.000

  Specific indirect 12
    OBGEST
    PRECAREM
    MEDUC
    CIG0              -0.004      0.000    -10.855      0.000

  Specific indirect 13
    OBGEST
    PRECAREM
    BMI
    CIG0               0.000      0.000      1.527      0.127

  Specific indirect 14
    OBGEST
    PRGBP
    MAGE
    CIG0               0.018      0.026      0.669      0.503

  Specific indirect 15
    OBGEST
    PRGBP
    MEDUC
    CIG0              -0.229      0.283     -0.807      0.420

  Specific indirect 16
    OBGEST
    PRGBP
    BMI
    CIG0               0.005      0.242      0.022      0.982

  Specific indirect 17
    OBGEST
    PRGDM
    MAGE
    CIG0              -0.011      0.003     -3.894      0.000

  Specific indirect 18
    OBGEST
    PRGDM
    MEDUC
    CIG0               0.000      0.066      0.001      0.999

  Specific indirect 19
    OBGEST
    PRGDM
    BMI
    CIG0               0.079      0.043      1.838      0.066

  Specific indirect 20
    OBGEST
    PRECAREM
    BMI
    MAGE
    CIG0               0.000      0.000     -1.663      0.096

  Specific indirect 21
    OBGEST
    PRECAREM
    BMI
    MEDUC
    CIG0               0.000      0.000     -1.508      0.132

  Specific indirect 22
    OBGEST
    PRECAREM
    WIC
    MAGE
    CIG0               0.000      0.000     -8.726      0.000

  Specific indirect 23
    OBGEST
    PRECAREM
    WIC
    MEDUC
    CIG0               0.008      0.002      4.050      0.000

  Specific indirect 24
    OBGEST
    PRGBP
    BMI
    MAGE
    CIG0               0.000      0.006     -0.022      0.982

  Specific indirect 25
    OBGEST
    PRGBP
    BMI
    MEDUC
    CIG0              -0.005      0.222     -0.022      0.982

  Specific indirect 26
    OBGEST
    PRGBP
    WIC
    MAGE
    CIG0              -0.017      0.019     -0.860      0.390

  Specific indirect 27
    OBGEST
    PRGBP
    WIC
    MEDUC
    CIG0               0.870      0.856      1.017      0.309

  Specific indirect 28
    OBGEST
    PRGDM
    BMI
    MAGE
    CIG0              -0.002      0.001     -2.140      0.032

  Specific indirect 29
    OBGEST
    PRGDM
    BMI
    MEDUC
    CIG0              -0.072      0.040     -1.803      0.071

  Specific indirect 30
    OBGEST
    PRGDM
    WIC
    MAGE
    CIG0               0.000      0.005     -0.042      0.966

  Specific indirect 31
    OBGEST
    PRGDM
    WIC
    MEDUC
    CIG0               0.010      0.238      0.042      0.966

  Direct
    OBGEST
    CIG0               0.183      0.221      0.825      0.409


Effects from MAGE to OBGEST

  Total                0.053      0.060      0.876      0.381
  Total indirect      -0.040      0.044     -0.907      0.364

  Specific indirect 1
    OBGEST
    BMI
    MAGE               0.032      0.020      1.592      0.111

  Specific indirect 2
    OBGEST
    WIC
    MAGE              -0.040      0.044     -0.919      0.358

  Specific indirect 3
    OBGEST
    PRECAREM
    MAGE               0.000      0.000     -4.599      0.000

  Specific indirect 4
    OBGEST
    PRGBP
    MAGE               0.046      0.068      0.668      0.504

  Specific indirect 5
    OBGEST
    PRGDM
    MAGE              -0.027      0.007     -3.904      0.000

  Specific indirect 6
    OBGEST
    PRECAREM
    BMI
    MAGE               0.000      0.000     -1.664      0.096

  Specific indirect 7
    OBGEST
    PRECAREM
    WIC
    MAGE               0.000      0.000     -8.728      0.000

  Specific indirect 8
    OBGEST
    PRGBP
    BMI
    MAGE               0.000      0.016     -0.022      0.982

  Specific indirect 9
    OBGEST
    PRGBP
    WIC
    MAGE              -0.043      0.050     -0.858      0.391

  Specific indirect 10
    OBGEST
    PRGDM
    BMI
    MAGE              -0.005      0.002     -2.141      0.032

  Specific indirect 11
    OBGEST
    PRGDM
    WIC
    MAGE              -0.001      0.012     -0.042      0.966

  Direct
    OBGEST
    MAGE               0.092      0.066      1.407      0.159


Effects from FAGE to OBGEST

  Total                0.006      0.004      1.601      0.109
  Total indirect       0.047      0.036      1.291      0.197

  Specific indirect 1
    OBGEST
    PAYER
    FAGE               0.029      0.029      1.004      0.315

  Specific indirect 2
    OBGEST
    PRGBP
    FAGE              -0.017      0.036     -0.485      0.628

  Specific indirect 3
    OBGEST
    PRGDM
    FAGE               0.000      0.009      0.009      0.993

  Specific indirect 4
    OBGEST
    PAYER
    FEDUC
    FAGE               0.004      0.004      1.010      0.312

  Specific indirect 5
    OBGEST
    PRECAREM
    PAYER
    FAGE              -0.001      0.000    -11.080      0.000

  Specific indirect 6
    OBGEST
    PRGBP
    PAYER
    FAGE               0.028      0.033      0.841      0.400

  Specific indirect 7
    OBGEST
    PRGDM
    PAYER
    FAGE               0.000      0.008      0.021      0.983

  Specific indirect 8
    OBGEST
    PRECAREM
    PAYER
    FEDUC
    FAGE               0.000      0.000    -11.311      0.000

  Specific indirect 9
    OBGEST
    PRGBP
    PAYER
    FEDUC
    FAGE               0.004      0.004      0.848      0.396

  Specific indirect 10
    OBGEST
    PRGDM
    PAYER
    FEDUC
    FAGE               0.000      0.001      0.021      0.983

  Direct
    OBGEST
    FAGE              -0.041      0.038     -1.066      0.287


Effects from MEDUC to OBGEST

  Total                3.441      2.383      1.444      0.149
  Total indirect       3.935      2.824      1.394      0.163

  Specific indirect 1
    OBGEST
    BMI
    MEDUC              0.951      0.505      1.881      0.060

  Specific indirect 2
    OBGEST
    WIC
    MEDUC              1.738      1.732      1.003      0.316

  Specific indirect 3
    OBGEST
    PRECAREM
    MEDUC             -0.009      0.001    -10.716      0.000

  Specific indirect 4
    OBGEST
    PRGBP
    MEDUC             -0.493      0.615     -0.802      0.422

  Specific indirect 5
    OBGEST
    PRGDM
    MEDUC              0.000      0.143      0.001      0.999

  Specific indirect 6
    OBGEST
    PRECAREM
    BMI
    MEDUC             -0.001      0.001     -1.518      0.129

  Specific indirect 7
    OBGEST
    PRECAREM
    WIC
    MEDUC              0.017      0.004      4.213      0.000

  Specific indirect 8
    OBGEST
    PRGBP
    BMI
    MEDUC             -0.011      0.478     -0.022      0.982

  Specific indirect 9
    OBGEST
    PRGBP
    WIC
    MEDUC              1.878      1.858      1.010      0.312

  Specific indirect 10
    OBGEST
    PRGDM
    BMI
    MEDUC             -0.156      0.086     -1.821      0.069

  Specific indirect 11
    OBGEST
    PRGDM
    WIC
    MEDUC              0.022      0.513      0.042      0.966

  Direct
    OBGEST
    MEDUC             -0.495      0.545     -0.908      0.364


Effects from FEDUC to OBGEST

  Total                0.077      0.067      1.158      0.247
  Total indirect       0.077      0.067      1.158      0.247

  Specific indirect 1
    OBGEST
    PAYER
    FEDUC              0.040      0.040      1.004      0.315

  Specific indirect 2
    OBGEST
    PRECAREM
    PAYER
    FEDUC             -0.001      0.000    -11.070      0.000

  Specific indirect 3
    OBGEST
    PRGBP
    PAYER
    FEDUC              0.038      0.045      0.841      0.400

  Specific indirect 4
    OBGEST
    PRGDM
    PAYER
    FEDUC              0.000      0.011      0.021      0.983


Effects from MHT to OBGEST

  Total                0.054      0.012      4.611      0.000
  Total indirect       0.009      0.009      1.033      0.301

  Specific indirect 1
    OBGEST
    PRGBP
    MHT               -0.001      0.007     -0.081      0.935

  Specific indirect 2
    OBGEST
    PRGDM
    MHT                0.009      0.006      1.676      0.094

  Direct
    OBGEST
    MHT                0.046      0.010      4.398      0.000


Effects from BMI to OBGEST

  Total                0.135      0.148      0.914      0.361
  Total indirect      -0.029      0.085     -0.339      0.734

  Specific indirect 1
    OBGEST
    PRECAREM
    BMI                0.000      0.000     -1.657      0.097

  Specific indirect 2
    OBGEST
    PRGBP
    BMI               -0.002      0.082     -0.022      0.982

  Specific indirect 3
    OBGEST
    PRGDM
    BMI               -0.027      0.013     -2.141      0.032

  Direct
    OBGEST
    BMI                0.164      0.103      1.593      0.111


Effects from PAYER to OBGEST

  Total                0.300      0.260      1.153      0.249
  Total indirect       0.144      0.181      0.795      0.426

  Specific indirect 1
    OBGEST
    PRECAREM
    PAYER             -0.004      0.000    -10.952      0.000

  Specific indirect 2
    OBGEST
    PRGBP
    PAYER              0.147      0.176      0.838      0.402

  Specific indirect 3
    OBGEST
    PRGDM
    PAYER              0.001      0.042      0.021      0.983

  Direct
    OBGEST
    PAYER              0.156      0.155      1.002      0.316


Effects from WIC to OBGEST

  Total                0.598      0.528      1.132      0.258
  Total indirect       0.313      0.369      0.850      0.395

  Specific indirect 1
    OBGEST
    PRECAREM
    WIC                0.003      0.000      8.792      0.000

  Specific indirect 2
    OBGEST
    PRGBP
    WIC                0.307      0.358      0.858      0.391

  Specific indirect 3
    OBGEST
    PRGDM
    WIC                0.004      0.084      0.042      0.966

  Direct
    OBGEST
    WIC                0.284      0.309      0.919      0.358


Effects from PRECAREM to OBGEST

  Total                0.052      0.004     12.208      0.000
  Total indirect       0.000      0.000      0.000      1.000

  Direct
    OBGEST
    PRECAREM           0.052      0.004     12.208      0.000


Effects from AFRAMM to PRECAREM via SOCDEP

  Sum of indirect      0.000      0.000      0.000      1.000


Effects from MHISP to PRECAREM via SOCDEP

  Sum of indirect      0.000      0.000      0.000      1.000


Effects from OTHM to PRECAREM via SOCDEP

  Sum of indirect      0.000      0.000      0.000      1.000


Effects from AFRAMF to PRECAREM via SOCDEP

  Sum of indirect      0.000      0.000      0.000      1.000


Effects from FHISP to PRECAREM via SOCDEP

  Sum of indirect      0.000      0.000      0.000      1.000


Effects from OTHF to PRECAREM via SOCDEP

  Sum of indirect      0.000      0.000      0.000      1.000


Effects from CIG0 to PRECAREM via SOCDEP

  Sum of indirect      0.000      0.000      0.000      1.000


Effects from MEDUC to PRECAREM via SOCDEP

  Sum of indirect      0.000      0.000      0.000      1.000


Effects from FEDUC to PRECAREM via SOCDEP

  Sum of indirect      0.000      0.000      0.000      1.000


Effects from FAGE to PRECAREM via SOCDEP

  Sum of indirect      0.000      0.000      0.000      1.000


Effects from MHT to PRECAREM via SOCDEP

  Sum of indirect      0.000      0.000      0.000      1.000


Effects from BMI to PRECAREM via SOCDEP

  Sum of indirect      0.000      0.000      0.000      1.000


Effects from AFRAMM to PRGBP via SOCDEP

  Sum of indirect      0.000      0.000      0.000      1.000


Effects from MHISP to PRGBP via SOCDEP

  Sum of indirect      0.000      0.000      0.000      1.000


Effects from OTHM to PRGBP via SOCDEP

  Sum of indirect      0.000      0.000      0.000      1.000


Effects from AFRAMF to PRGBP via SOCDEP

  Sum of indirect      0.000      0.000      0.000      1.000


Effects from FHISP to PRGBP via SOCDEP

  Sum of indirect      0.000      0.000      0.000      1.000


Effects from OTHF to PRGBP via SOCDEP

  Sum of indirect      0.000      0.000      0.000      1.000


Effects from CIG0 to PRGBP via SOCDEP

  Sum of indirect      0.000      0.000      0.000      1.000


Effects from MEDUC to PRGBP via SOCDEP

  Sum of indirect      0.000      0.000      0.000      1.000


Effects from FEDUC to PRGBP via SOCDEP

  Sum of indirect      0.000      0.000      0.000      1.000


Effects from FAGE to PRGBP via SOCDEP

  Sum of indirect      0.000      0.000      0.000      1.000


Effects from MHT to PRGBP via SOCDEP

  Sum of indirect      0.000      0.000      0.000      1.000


Effects from BMI to PRGBP via SOCDEP

  Sum of indirect      0.000      0.000      0.000      1.000


Effects from AFRAMM to PRGDM via SOCDEP

  Sum of indirect      0.000      0.000      0.000      1.000


Effects from MHISP to PRGDM via SOCDEP

  Sum of indirect      0.000      0.000      0.000      1.000


Effects from OTHM to PRGDM via SOCDEP

  Sum of indirect      0.000      0.000      0.000      1.000


Effects from AFRAMF to PRGDM via SOCDEP

  Sum of indirect      0.000      0.000      0.000      1.000


Effects from FHISP to PRGDM via SOCDEP

  Sum of indirect      0.000      0.000      0.000      1.000


Effects from OTHF to PRGDM via SOCDEP

  Sum of indirect      0.000      0.000      0.000      1.000


Effects from CIG0 to PRGDM via SOCDEP

  Sum of indirect      0.000      0.000      0.000      1.000


Effects from MEDUC to PRGDM via SOCDEP

  Sum of indirect      0.000      0.000      0.000      1.000


Effects from FEDUC to PRGDM via SOCDEP

  Sum of indirect      0.000      0.000      0.000      1.000


Effects from FAGE to PRGDM via SOCDEP

  Sum of indirect      0.000      0.000      0.000      1.000


Effects from MHT to PRGDM via SOCDEP

  Sum of indirect      0.000      0.000      0.000      1.000


Effects from BMI to PRGDM via SOCDEP

  Sum of indirect      0.000      0.000      0.000      1.000


Effects from AFRAMM to BWT via SOCDEP

  Sum of indirect      0.000      0.000      0.000      1.000


Effects from MHISP to BWT via SOCDEP

  Sum of indirect      0.000      0.000      0.000      1.000


Effects from OTHM to BWT via SOCDEP

  Sum of indirect      0.000      0.000      0.000      1.000


Effects from AFRAMF to BWT via SOCDEP

  Sum of indirect      0.000      0.000      0.000      1.000


Effects from FHISP to BWT via SOCDEP

  Sum of indirect      0.000      0.000      0.000      1.000


Effects from OTHF to BWT via SOCDEP

  Sum of indirect      0.000      0.000      0.000      1.000


Effects from CIG0 to BWT via SOCDEP

  Sum of indirect      0.000      0.000      0.000      1.000


Effects from MEDUC to BWT via SOCDEP

  Sum of indirect      0.000      0.000      0.000      1.000


Effects from FEDUC to BWT via SOCDEP

  Sum of indirect      0.000      0.000      0.000      1.000


Effects from FAGE to BWT via SOCDEP

  Sum of indirect      0.000      0.000      0.000      1.000


Effects from MHT to BWT via SOCDEP

  Sum of indirect      0.000      0.000      0.000      1.000


Effects from BMI to BWT via SOCDEP

  Sum of indirect      0.000      0.000      0.000      1.000


Effects from AFRAMM to OBGEST via SOCDEP

  Sum of indirect      0.000      0.000      0.000      1.000


Effects from MHISP to OBGEST via SOCDEP

  Sum of indirect      0.000      0.000      0.000      1.000


Effects from OTHM to OBGEST via SOCDEP

  Sum of indirect      0.000      0.000      0.000      1.000


Effects from AFRAMF to OBGEST via SOCDEP

  Sum of indirect      0.000      0.000      0.000      1.000


Effects from FHISP to OBGEST via SOCDEP

  Sum of indirect      0.000      0.000      0.000      1.000


Effects from OTHF to OBGEST via SOCDEP

  Sum of indirect      0.000      0.000      0.000      1.000


Effects from CIG0 to OBGEST via SOCDEP

  Sum of indirect      0.000      0.000      0.000      1.000


Effects from MEDUC to OBGEST via SOCDEP

  Sum of indirect      0.000      0.000      0.000      1.000


Effects from FEDUC to OBGEST via SOCDEP

  Sum of indirect      0.000      0.000      0.000      1.000


Effects from FAGE to OBGEST via SOCDEP

  Sum of indirect      0.000      0.000      0.000      1.000


Effects from MHT to OBGEST via SOCDEP

  Sum of indirect      0.000      0.000      0.000      1.000


Effects from BMI to OBGEST via SOCDEP

  Sum of indirect      0.000      0.000      0.000      1.000


MODEL MODIFICATION INDICES

Minimum M.I. value for printing the modification index    10.000

                                   M.I.     E.P.C.  Std E.P.C.  StdYX E.P.C.

ON/BY Statements

SOCDEP   ON SOCDEP   /
SOCDEP   BY SOCDEP           3594520.750  ********   ********     ********

ON Statements

SOCDEP   ON FAGE               37109.027    -2.304     -2.304       -2.927
SOCDEP   ON FEDUC              34082.621    -1.191     -1.191       -1.862
SOCDEP   ON PAYER              36330.316    -3.832     -3.832       -5.109
SOCDEP   ON MAGE               42910.422    -2.086     -2.086       -2.267
SOCDEP   ON MHT                 1150.581    -0.335     -0.335       -0.229
SOCDEP   ON MEDUC              44987.949    -0.316     -0.316       -1.946
SOCDEP   ON BMI                28040.711     3.000      3.000        3.024
SOCDEP   ON CIG0               25119.752    -0.567     -0.567       -0.900
SOCDEP   ON WIC                49706.727     2.617      2.617        1.534
SOCDEP   ON PRECAREM           51472.301     6.283      6.283        8.118
SOCDEP   ON PRGBP               1125.438    -0.654     -0.654       -0.621
SOCDEP   ON PRGDM              12603.700    -1.659     -1.659       -1.741
SOCDEP   ON OBGEST              1474.218    -0.761     -0.761       -0.979
SOCDEP   ON BWT                  706.842    -0.331     -0.331       -0.153
FAGE     ON FEDUC                811.338    -0.129     -0.129       -0.159
FAGE     ON PAYER               1763.090    -0.163     -0.163       -0.171
FAGE     ON MAGE               16728.402     1.237      1.237        1.058
FAGE     ON MHT                  757.660     0.068      0.068        0.037
FAGE     ON MEDUC              14664.015     0.169      0.169        0.820
FAGE     ON BMI                  485.722    -0.067     -0.067       -0.053
FAGE     ON CIG0                4936.286     0.219      0.219        0.274
FAGE     ON WIC                  140.937    -0.106     -0.106       -0.049
FAGE     ON PRECAREM              29.951    -0.008     -0.008       -0.009
FAGE     ON PRGBP                118.741    -0.138     -0.138       -0.103
FAGE     ON PRGDM               1473.963     0.393      0.393        0.325
FAGE     ON OBGEST               110.337    -0.185     -0.185       -0.188
FEDUC    ON FEDUC          344383168.000  ********   ********     ********
FEDUC    ON PAYER               4603.618    -0.528     -0.528       -0.450
FEDUC    ON MAGE                6671.986     0.558      0.558        0.388
FEDUC    ON MHT                   74.747     0.029      0.029        0.013
FEDUC    ON MEDUC              13877.488     0.226      0.226        0.891
FEDUC    ON BMI                 1867.886    -0.281     -0.281       -0.181
FEDUC    ON CIG0                5625.864     0.316      0.316        0.321
FEDUC    ON WIC                 1377.527    -0.585     -0.585       -0.220
FEDUC    ON PRECAREM              23.385    -0.009     -0.009       -0.007
FEDUC    ON PRGBP               3252.659    -1.278     -1.278       -0.776
FEDUC    ON PRGDM                605.406     0.371      0.371        0.249
FEDUC    ON OBGEST              6404.470     1.866      1.866        1.535
FEDUC    ON BWT                   15.849    -0.077     -0.077       -0.023
PAYER    ON PAYER              23564.277  8245.095   8245.095     8245.095
PAYER    ON MAGE                3802.789     0.504      0.504        0.411
PAYER    ON MHT                  725.845     0.092      0.092        0.047
PAYER    ON MEDUC              13550.294     0.267      0.267        1.231
PAYER    ON BMI                 1445.354    -1.137     -1.137       -0.859
PAYER    ON CIG0               13153.208     0.609      0.609        0.725
PAYER    ON WIC                16574.074    -2.363     -2.363       -1.039
PAYER    ON PRECAREM            1228.044    -0.203     -0.203       -0.197
PAYER    ON PRGBP               8466.796     3.004      3.004        2.138
PAYER    ON PRGDM                566.157     0.446      0.446        0.351
PAYER    ON OBGEST               293.346     0.508      0.508        0.490
PAYER    ON BWT                 2124.959     0.937      0.937        0.325
MAGE     ON FAGE                4850.496     0.791      0.791        0.925
MAGE     ON FEDUC               2374.393     0.109      0.109        0.157
MAGE     ON PAYER               2038.781     0.110      0.110        0.136
MAGE     ON MHT                  240.376     0.033      0.033        0.021
MAGE     ON MEDUC                667.685     1.194      1.194        6.762
MAGE     ON WIC                 3606.125    -0.445     -0.445       -0.240
MAGE     ON PRECAREM              36.814    -0.009     -0.009       -0.011
MAGE     ON PRGBP                339.899     0.234      0.234        0.205
MAGE     ON OBGEST               642.745     0.428      0.428        0.507
MAGE     ON BWT                  876.424     0.371      0.371        0.158
MHT      ON FAGE                1758.765     0.033      0.033        0.062
MHT      ON FEDUC                803.956     0.038      0.038        0.087
MHT      ON PAYER               1314.343     0.048      0.048        0.094
MHT      ON MAGE                1646.719     0.043      0.043        0.068
MHT      ON MHT               746148.250  ********   ********     ********
MHT      ON MEDUC               1130.045     0.020      0.020        0.180
MHT      ON BMI                   40.066     0.006      0.006        0.009
MHT      ON CIG0                1683.131     0.058      0.058        0.133
MHT      ON WIC                 1756.228    -0.146     -0.146       -0.125
MHT      ON PRECAREM              12.810    -0.002     -0.002       -0.004
MHT      ON PRGBP                158.620     0.055      0.055        0.077
MHT      ON PRGDM                868.466     0.093      0.093        0.142
MHT      ON BWT                  101.392     0.104      0.104        0.070
MEDUC    ON FAGE                  15.095    -0.048     -0.048       -0.010
MEDUC    ON PAYER                248.641     0.367      0.367        0.080
MEDUC    ON MAGE                  17.248    -0.132     -0.132       -0.023
MEDUC    ON MEDUC             162548.781  -735.919   -735.919     -735.919
MEDUC    ON BMI                  185.781     0.799      0.799        0.131
MEDUC    ON WIC                   67.007    -0.227     -0.227       -0.022
MEDUC    ON PRECAREM            1137.660    -0.111     -0.111       -0.023
MEDUC    ON PRGBP                678.001     0.884      0.884        0.136
MEDUC    ON PRGDM                 24.345    -0.087     -0.087       -0.015
MEDUC    ON OBGEST               278.637    -0.387     -0.387       -0.081
MEDUC    ON BWT                   39.444     0.080      0.080        0.006
BMI      ON FAGE                 186.820    -0.070     -0.070       -0.088
BMI      ON FEDUC                927.300    -0.200     -0.200       -0.311
BMI      ON PAYER                737.423    -0.511     -0.511       -0.677
BMI      ON MHT                   27.551     0.011      0.011        0.008
BMI      ON BMI            322962112.000  ********   ********     ********
BMI      ON WIC                  219.984     0.425      0.425        0.247
BMI      ON PRECAREM             189.129     0.219      0.219        0.281
BMI      ON PRGBP                 63.338     0.269      0.269        0.254
BMI      ON PRGDM                161.848    -0.243     -0.243       -0.253
BMI      ON OBGEST                62.650     0.199      0.199        0.254
BMI      ON BWT                   36.690     0.084      0.084        0.039
CIG0     ON FAGE                1401.585     0.081      0.081        0.065
CIG0     ON FEDUC               4069.111     0.213      0.213        0.210
CIG0     ON PAYER               5499.799     0.710      0.710        0.597
CIG0     ON MAGE                1121.342     0.180      0.180        0.123
CIG0     ON MHT                   55.972     0.011      0.011        0.005
CIG0     ON MEDUC                 64.730    -0.062     -0.062       -0.241
CIG0     ON CIG0              801446.750  ********   ********     ********
CIG0     ON WIC                 7769.191    -4.436     -4.436       -1.640
CIG0     ON PRECAREM            1355.042    -0.096     -0.096       -0.078
CIG0     ON PRGBP                 51.214     0.180      0.180        0.108
CIG0     ON PRGDM                 91.417     0.119      0.119        0.079
CIG0     ON OBGEST                43.912    -0.103     -0.103       -0.083
CIG0     ON BWT                   33.854     0.052      0.052        0.015
WIC      ON FAGE                  23.672    -0.017     -0.017       -0.037
WIC      ON FEDUC                324.254     0.077      0.077        0.206
WIC      ON PAYER                 62.029     0.096      0.096        0.219
WIC      ON BMI             28209452.000  ********   ********     ********
WIC      ON CIG0               41281.469  ********   ********     ********
WIC      ON WIC              1366713.750  ********   ********     ********
WIC      ON PRECAREM            1196.420    -0.061     -0.061       -0.134
WIC      ON PRGBP                333.079     0.812      0.812        1.314
WIC      ON OBGEST               397.942    -0.331     -0.331       -0.726
PRECAREM ON FAGE                  85.730    -0.037     -0.037       -0.036
PRECAREM ON FEDUC                 32.503    -0.015     -0.015       -0.018
PRECAREM ON PRGBP                 77.237    -0.262     -0.262       -0.192
PRECAREM ON PRGDM                168.602     0.223      0.223        0.181
PRECAREM ON OBGEST               370.995    -0.433     -0.433       -0.431
PRECAREM ON BWT                   69.032    -0.123     -0.123       -0.044
PRGBP    ON FEDUC        15645834240.000  ********   ********     ********
PRGBP    ON PRECAREM         4853303.500  ********   ********     ********
PRGDM    ON FEDUC          484328896.000  ********   ********     ********
OBGEST   ON FEDUC         8592528384.000  ********   ********     ********
BWT      ON FEDUC         1323716608.000  ********   ********     ********
BWT      ON OBGEST          37979364.000  ********   ********     ********
SOCDEP   ON AFRAMF             12274.245     0.685      0.685        0.228
SOCDEP   ON FHISP              10386.708     0.586      0.586        0.222
SOCDEP   ON OTHF                  49.580    -0.047     -0.047       -0.014
SOCDEP   ON AFRAMM              2240.013     0.317      0.317        0.098
SOCDEP   ON MHISP              11279.031     0.464      0.464        0.182
SOCDEP   ON OTHM                6226.567    -0.494     -0.494       -0.153
FAGE     ON AFRAMM               280.006    -0.121     -0.121       -0.029
FAGE     ON MHISP               3522.162    -0.292     -0.292       -0.090
FAGE     ON OTHM                5919.611     0.527      0.527        0.128
FEDUC    ON AFRAMM              1511.390    -0.412     -0.412       -0.082
FEDUC    ON MHISP               6769.161    -0.548     -0.548       -0.137
FEDUC    ON OTHM                2685.134     0.485      0.485        0.096
PAYER    ON AFRAMF              3458.095    -0.630     -0.630       -0.157
PAYER    ON FHISP               3310.981    -0.482     -0.482       -0.137
PAYER    ON OTHF                 340.273    -0.219     -0.219       -0.049
PAYER    ON AFRAMM              2733.725    -0.560     -0.560       -0.130
PAYER    ON MHISP               5628.001    -0.541     -0.541       -0.159
PAYER    ON OTHM                  62.013     0.089      0.089        0.021
MAGE     ON AFRAMF              2524.634    -0.345     -0.345       -0.106
MAGE     ON FHISP               1253.384    -0.204     -0.204       -0.071
MAGE     ON OTHF                  23.230    -0.035     -0.035       -0.010
MHT      ON AFRAMF               172.922    -0.051     -0.051       -0.025
MHT      ON FHISP               1642.610    -0.117     -0.117       -0.065
MHT      ON OTHF                  21.438    -0.020     -0.020       -0.009
MEDUC    ON AFRAMF               229.715     0.103      0.103        0.006
MEDUC    ON FHISP                299.034    -0.113     -0.113       -0.007
MEDUC    ON OTHF                 207.997    -0.100     -0.100       -0.005
BMI      ON AFRAMF               508.462     0.149      0.149        0.049
BMI      ON FHISP                100.034    -0.064     -0.064       -0.024
BMI      ON OTHF                 260.051    -0.110     -0.110       -0.033
PRECAREM ON AFRAMF               156.426     0.101      0.101        0.026
PRECAREM ON OTHF                  39.892     0.053      0.053        0.012
PRECAREM ON AFRAMM               311.936     0.146      0.146        0.035
PRECAREM ON OTHM                 674.531     0.346      0.346        0.083
PRECAREM ON SEXINF                22.943     0.015      0.015        0.006

WITH Statements

FAGE     WITH SOCDEP          371057.875  ********   ********     ********
FEDUC    WITH SOCDEP         6942775.500  ********   ********     ********
FEDUC    WITH FAGE               822.360    -0.131     -0.131       -0.116
PAYER    WITH FAGE              3133.326    -0.255     -0.255       -0.227
PAYER    WITH FEDUC             6522.594    -0.726     -0.726       -0.726
MAGE     WITH SOCDEP            1428.598  ********   ********     ********
MAGE     WITH FEDUC              821.672     0.073      0.073        0.088
MAGE     WITH PAYER             1401.667     0.098      0.098        0.119
MHT      WITH SOCDEP           52486.000  ********   ********     ********
MHT      WITH FAGE               854.536     0.032      0.032        0.044
MHT      WITH PAYER              237.769     0.023      0.023        0.035
MHT      WITH MAGE               239.656     0.014      0.014        0.026
MEDUC    WITH SOCDEP            6590.857  1411.738   1411.738     1411.738
MEDUC    WITH FAGE                20.314    -0.100     -0.100       -0.089
MEDUC    WITH PAYER              418.584     0.580      0.580        0.580
BMI      WITH SOCDEP          105791.789  6021.496   6021.496     ********
BMI      WITH FAGE                76.830    -0.027     -0.027       -0.269
BMI      WITH FEDUC              350.616    -0.122     -0.122       -1.394
BMI      WITH MAGE                76.714     0.026      0.026        0.355
BMI      WITH MHT                 27.579     0.005      0.005        0.083
BMI      WITH MEDUC               95.369     0.574      0.574        6.543
CIG0     WITH SOCDEP              75.502  -142.121   -142.121     -142.121
CIG0     WITH FAGE               915.219     0.046      0.046        0.041
CIG0     WITH FEDUC             2945.771     0.172      0.172        0.172
CIG0     WITH MAGE               319.678    -0.028     -0.028       -0.034
CIG0     WITH MHT                 55.831     0.005      0.005        0.007
CIG0     WITH MEDUC              120.885    -0.078     -0.078       -0.078
CIG0     WITH BMI                 62.878     0.061      0.061        0.690
WIC      WITH FAGE                23.668    -0.009     -0.009       -0.008
WIC      WITH FEDUC              357.321     0.082      0.082        0.082
WIC      WITH MAGE                23.459     0.009      0.009        0.011
WIC      WITH MEDUC              230.957    -0.568     -0.568       -0.568
PRECAREM WITH PAYER              381.128    -0.185     -0.185       -0.145
PRECAREM WITH MEDUC             1120.193    -0.178     -0.178       -0.140
PRECAREM WITH BMI                124.555     0.289      0.289        2.590
PRECAREM WITH CIG0              1195.834    -0.145     -0.145       -0.114
PRECAREM WITH WIC               1192.533    -0.098     -0.098       -0.077
PRGBP    WITH SOCDEP           21373.191  4507.292   4507.292     4507.292
PRGBP    WITH FAGE             63724.000  ********   ********     ********
PRGBP    WITH FEDUC      ***************  ********   ********     ********
PRGBP    WITH PAYER              999.000     0.000      0.000        0.000
PRGBP    WITH MAGE             15953.403  ********   ********     ********
PRGBP    WITH MEDUC              999.000     0.000      0.000        0.000
PRGBP    WITH BMI                999.000     0.000      0.000        0.000
PRGBP    WITH CIG0         278876704.000  ********   ********     ********
PRGBP    WITH WIC          358462368.000  ********   ********     ********
PRGDM    WITH FAGE          49691304.000  ********   ********     ********
PRGDM    WITH FEDUC      10123096064.000  ********   ********     ********
PRGDM    WITH PAYER      16316638208.000  ********   ********     ********
PRGDM    WITH BMI          578943360.000  ********   ********     ********
PRGDM    WITH CIG0         541508864.000  ********   ********     ********
PRGDM    WITH WIC          171977008.000  ********   ********     ********
OBGEST   WITH SOCDEP           52487.016  ********   ********     ********
OBGEST   WITH FAGE         139073616.000  ********   ********     ********
OBGEST   WITH FEDUC      ***************  ********   ********     ********
OBGEST   WITH PAYER      ***************  ********   ********     ********
OBGEST   WITH MAGE          27708654.000  ********   ********     ********
OBGEST   WITH MHT          312465664.000  ********   ********     ********
OBGEST   WITH MEDUC        708341632.000  ********   ********     ********
OBGEST   WITH BMI        12545179648.000  ********   ********     ********
OBGEST   WITH CIG0         247618224.000  ********   ********     ********
OBGEST   WITH WIC          246560848.000  ********   ********     ********
BWT      WITH SOCDEP           10749.948  1466.874   1466.874     3271.376
BWT      WITH FAGE           6397229.000  ********   ********     ********
BWT      WITH FEDUC      20383698944.000  ********   ********     ********
BWT      WITH PAYER      13720410112.000  ********   ********     ********
BWT      WITH MAGE          10285068.000  ********   ********     ********
BWT      WITH MHT            7643124.500  ********   ********     ********
BWT      WITH MEDUC       1286052608.000  ********   ********     ********
BWT      WITH BMI         3973217792.000  ********   ********     ********
BWT      WITH CIG0         372353632.000  ********   ********     ********
BWT      WITH WIC          696805120.000  ********   ********     ********
BWT      WITH PRECAREM         96913.133  ********   ********     ********
BWT      WITH PRGBP         76876272.000  ********   ********     ********

Variances/Residual Variances

SOCDEP                       3802471.750  ********   ********     ********
FEDUC                      438680512.000  ********   ********     ********
MEDUC                       21033508.000  ********   ********     ********
PRGBP                      484467904.000  ********   ********     ********

Means/Intercepts/Thresholds

[ MEDUC    ]               246144176.000  ********   ********     ********
[ CIG0     ]               305297792.000  ********   ********     ********
[ WIC      ]                44692108.000  ********   ********     ********


TECHNICAL 1 OUTPUT


     PARAMETER SPECIFICATION


           TAU
              FEDUC$1       FEDUC$2       FEDUC$3       FEDUC$4       FEDUC$5
              ________      ________      ________      ________      ________
                  1             2             3             4             5


           TAU
              PAYER$1       MEDUC$1       MEDUC$2       MEDUC$3       MEDUC$4
              ________      ________      ________      ________      ________
                  6             7             8             9            10


           TAU
              MEDUC$5       CIG0$1        WIC$1         PRGBP$1       PRGDM$1
              ________      ________      ________      ________      ________
                 11            12            13            14            15


           NU
              FAGE          FEDUC         PAYER         MAGE          MHT
              ________      ________      ________      ________      ________
                  0             0             0             0             0


           NU
              MEDUC         BMI           CIG0          WIC           PRECAREM
              ________      ________      ________      ________      ________
                  0             0             0             0             0


           NU
              PRGBP         PRGDM         OBGEST        BWT
              ________      ________      ________      ________
                  0             0             0             0


           LAMBDA
              SOCDEP        FAGE          FEDUC         PAYER         MAGE
              ________      ________      ________      ________      ________
 FAGE               0             0             0             0             0
 FEDUC              0             0             0             0             0
 PAYER              0             0             0             0             0
 MAGE               0             0             0             0             0
 MHT                0             0             0             0             0
 MEDUC              0             0             0             0             0
 BMI                0             0             0             0             0
 CIG0               0             0             0             0             0
 WIC                0             0             0             0             0
 PRECAREM           0             0             0             0             0
 PRGBP              0             0             0             0             0
 PRGDM              0             0             0             0             0
 OBGEST             0             0             0             0             0
 BWT                0             0             0             0             0


           LAMBDA
              MHT           MEDUC         BMI           CIG0          WIC
              ________      ________      ________      ________      ________
 FAGE               0             0             0             0             0
 FEDUC              0             0             0             0             0
 PAYER              0             0             0             0             0
 MAGE               0             0             0             0             0
 MHT                0             0             0             0             0
 MEDUC              0             0             0             0             0
 BMI                0             0             0             0             0
 CIG0               0             0             0             0             0
 WIC                0             0             0             0             0
 PRECAREM           0             0             0             0             0
 PRGBP              0             0             0             0             0
 PRGDM              0             0             0             0             0
 OBGEST             0             0             0             0             0
 BWT                0             0             0             0             0


           LAMBDA
              PRECAREM      PRGBP         PRGDM         OBGEST        BWT
              ________      ________      ________      ________      ________
 FAGE               0             0             0             0             0
 FEDUC              0             0             0             0             0
 PAYER              0             0             0             0             0
 MAGE               0             0             0             0             0
 MHT                0             0             0             0             0
 MEDUC              0             0             0             0             0
 BMI                0             0             0             0             0
 CIG0               0             0             0             0             0
 WIC                0             0             0             0             0
 PRECAREM           0             0             0             0             0
 PRGBP              0             0             0             0             0
 PRGDM              0             0             0             0             0
 OBGEST             0             0             0             0             0
 BWT                0             0             0             0             0


           THETA
              FAGE          FEDUC         PAYER         MAGE          MHT
              ________      ________      ________      ________      ________
 FAGE               0
 FEDUC              0             0
 PAYER              0             0             0
 MAGE               0             0             0             0
 MHT                0             0             0             0             0
 MEDUC              0             0             0             0             0
 BMI                0             0             0             0             0
 CIG0               0             0             0             0             0
 WIC                0             0             0             0             0
 PRECAREM           0             0             0             0             0
 PRGBP              0             0             0             0             0
 PRGDM              0             0             0             0             0
 OBGEST             0             0             0             0             0
 BWT                0             0             0             0             0


           THETA
              MEDUC         BMI           CIG0          WIC           PRECAREM
              ________      ________      ________      ________      ________
 MEDUC              0
 BMI                0             0
 CIG0               0             0             0
 WIC                0             0             0             0
 PRECAREM           0             0             0             0             0
 PRGBP              0             0             0             0             0
 PRGDM              0             0             0             0             0
 OBGEST             0             0             0             0             0
 BWT                0             0             0             0             0


           THETA
              PRGBP         PRGDM         OBGEST        BWT
              ________      ________      ________      ________
 PRGBP              0
 PRGDM              0             0
 OBGEST             0             0             0
 BWT                0             0             0             0


           ALPHA
              SOCDEP        FAGE          FEDUC         PAYER         MAGE
              ________      ________      ________      ________      ________
                  0            16             0             0            17


           ALPHA
              MHT           MEDUC         BMI           CIG0          WIC
              ________      ________      ________      ________      ________
                 18             0            19             0             0


           ALPHA
              PRECAREM      PRGBP         PRGDM         OBGEST        BWT
              ________      ________      ________      ________      ________
                 20             0             0            21            22


           BETA
              SOCDEP        FAGE          FEDUC         PAYER         MAGE
              ________      ________      ________      ________      ________
 SOCDEP             0             0             0             0             0
 FAGE              23             0             0             0             0
 FEDUC             24            25             0             0             0
 PAYER             26            27            28             0             0
 MAGE              29             0             0             0             0
 MHT               31             0             0             0             0
 MEDUC             32             0             0             0             0
 BMI               34             0             0             0            35
 CIG0              38             0             0             0             0
 WIC               39             0             0             0            40
 PRECAREM          42             0             0            43            44
 PRGBP             49            50             0            51            52
 PRGDM             58            59             0            60            61
 OBGEST            67            68             0            69            70
 BWT               79            80             0            81            82


           BETA
              MHT           MEDUC         BMI           CIG0          WIC
              ________      ________      ________      ________      ________
 SOCDEP             0             0             0             0             0
 FAGE               0             0             0             0             0
 FEDUC              0             0             0             0             0
 PAYER              0             0             0             0             0
 MAGE               0             0             0            30             0
 MHT                0             0             0             0             0
 MEDUC              0             0             0            33             0
 BMI                0            36             0            37             0
 CIG0               0             0             0             0             0
 WIC                0            41             0             0             0
 PRECAREM           0            45            46            47            48
 PRGBP             53            54            55            56            57
 PRGDM             62            63            64            65            66
 OBGEST            71            72            73            74            75
 BWT               83            84            85            86            87


           BETA
              PRECAREM      PRGBP         PRGDM         OBGEST        BWT
              ________      ________      ________      ________      ________
 SOCDEP             0             0             0             0             0
 FAGE               0             0             0             0             0
 FEDUC              0             0             0             0             0
 PAYER              0             0             0             0             0
 MAGE               0             0             0             0             0
 MHT                0             0             0             0             0
 MEDUC              0             0             0             0             0
 BMI                0             0             0             0             0
 CIG0               0             0             0             0             0
 WIC                0             0             0             0             0
 PRECAREM           0             0             0             0             0
 PRGBP              0             0             0             0             0
 PRGDM              0             0             0             0             0
 OBGEST            76            77            78             0             0
 BWT               88            89            90             0             0


           GAMMA
              AFRAMF        FHISP         OTHF          AFRAMM        MHISP
              ________      ________      ________      ________      ________
 SOCDEP             0             0             0             0             0
 FAGE              91            92            93             0             0
 FEDUC             94            95            96             0             0
 PAYER              0             0             0             0             0
 MAGE               0             0             0            97            98
 MHT                0             0             0           100           101
 MEDUC              0             0             0           103           104
 BMI                0             0             0           106           107
 CIG0             109           110           111           112           113
 WIC              115           116           117           118           119
 PRECAREM           0             0             0             0             0
 PRGBP            121           122           123           124           125
 PRGDM            128           129           130           131           132
 OBGEST           135           136           137           138           139
 BWT              142           143           144           145           146


           GAMMA
              OTHM          SEXINF
              ________      ________
 SOCDEP             0             0
 FAGE               0             0
 FEDUC              0             0
 PAYER              0             0
 MAGE              99             0
 MHT              102             0
 MEDUC            105             0
 BMI              108             0
 CIG0             114             0
 WIC              120             0
 PRECAREM           0             0
 PRGBP            126           127
 PRGDM            133           134
 OBGEST           140           141
 BWT              147           148


           PSI
              SOCDEP        FAGE          FEDUC         PAYER         MAGE
              ________      ________      ________      ________      ________
 SOCDEP             0
 FAGE               0           149
 FEDUC              0             0             0
 PAYER              0             0             0             0
 MAGE               0           150             0             0           151
 MHT                0             0             0             0             0
 MEDUC              0             0           153             0           154
 BMI                0             0             0           155             0
 CIG0               0             0             0           157             0
 WIC                0             0             0           158             0
 PRECAREM           0             0             0             0             0
 PRGBP              0             0             0             0             0
 PRGDM              0             0             0             0             0
 OBGEST             0             0             0             0             0
 BWT                0             0             0             0             0


           PSI
              MHT           MEDUC         BMI           CIG0          WIC
              ________      ________      ________      ________      ________
 MHT              152
 MEDUC              0             0
 BMI                0             0           156
 CIG0               0             0             0             0
 WIC                0             0           159           160             0
 PRECAREM           0             0             0             0             0
 PRGBP              0             0             0             0             0
 PRGDM              0             0             0             0             0
 OBGEST             0             0             0             0             0
 BWT                0             0             0             0             0


           PSI
              PRECAREM      PRGBP         PRGDM         OBGEST        BWT
              ________      ________      ________      ________      ________
 PRECAREM         161
 PRGBP            162             0
 PRGDM            163           164             0
 OBGEST             0             0             0           165
 BWT                0             0             0           166           167


     STARTING VALUES


           TAU
              FEDUC$1       FEDUC$2       FEDUC$3       FEDUC$4       FEDUC$5
              ________      ________      ________      ________      ________
               -2.500        -1.000         0.000         0.250         2.500


           TAU
              PAYER$1       MEDUC$1       MEDUC$2       MEDUC$3       MEDUC$4
              ________      ________      ________      ________      ________
               -1.170        -3.000        -1.500        -0.500        -0.100


           TAU
              MEDUC$5       CIG0$1        WIC$1         PRGBP$1       PRGDM$1
              ________      ________      ________      ________      ________
                2.750         1.740         1.397         1.400         1.800


           NU
              FAGE          FEDUC         PAYER         MAGE          MHT
              ________      ________      ________      ________      ________
                0.000         0.000         0.000         0.000         0.000


           NU
              MEDUC         BMI           CIG0          WIC           PRECAREM
              ________      ________      ________      ________      ________
                0.000         0.000         0.000         0.000         0.000


           NU
              PRGBP         PRGDM         OBGEST        BWT
              ________      ________      ________      ________
                0.000         0.000         0.000         0.000


           LAMBDA
              SOCDEP        FAGE          FEDUC         PAYER         MAGE
              ________      ________      ________      ________      ________
 FAGE           0.000         1.000         0.000         0.000         0.000
 FEDUC          0.000         0.000         1.000         0.000         0.000
 PAYER          0.000         0.000         0.000         1.000         0.000
 MAGE           0.000         0.000         0.000         0.000         1.000
 MHT            0.000         0.000         0.000         0.000         0.000
 MEDUC          0.000         0.000         0.000         0.000         0.000
 BMI            0.000         0.000         0.000         0.000         0.000
 CIG0           0.000         0.000         0.000         0.000         0.000
 WIC            0.000         0.000         0.000         0.000         0.000
 PRECAREM       0.000         0.000         0.000         0.000         0.000
 PRGBP          0.000         0.000         0.000         0.000         0.000
 PRGDM          0.000         0.000         0.000         0.000         0.000
 OBGEST         0.000         0.000         0.000         0.000         0.000
 BWT            0.000         0.000         0.000         0.000         0.000


           LAMBDA
              MHT           MEDUC         BMI           CIG0          WIC
              ________      ________      ________      ________      ________
 FAGE           0.000         0.000         0.000         0.000         0.000
 FEDUC          0.000         0.000         0.000         0.000         0.000
 PAYER          0.000         0.000         0.000         0.000         0.000
 MAGE           0.000         0.000         0.000         0.000         0.000
 MHT            1.000         0.000         0.000         0.000         0.000
 MEDUC          0.000         1.000         0.000         0.000         0.000
 BMI            0.000         0.000         1.000         0.000         0.000
 CIG0           0.000         0.000         0.000         1.000         0.000
 WIC            0.000         0.000         0.000         0.000         1.000
 PRECAREM       0.000         0.000         0.000         0.000         0.000
 PRGBP          0.000         0.000         0.000         0.000         0.000
 PRGDM          0.000         0.000         0.000         0.000         0.000
 OBGEST         0.000         0.000         0.000         0.000         0.000
 BWT            0.000         0.000         0.000         0.000         0.000


           LAMBDA
              PRECAREM      PRGBP         PRGDM         OBGEST        BWT
              ________      ________      ________      ________      ________
 FAGE           0.000         0.000         0.000         0.000         0.000
 FEDUC          0.000         0.000         0.000         0.000         0.000
 PAYER          0.000         0.000         0.000         0.000         0.000
 MAGE           0.000         0.000         0.000         0.000         0.000
 MHT            0.000         0.000         0.000         0.000         0.000
 MEDUC          0.000         0.000         0.000         0.000         0.000
 BMI            0.000         0.000         0.000         0.000         0.000
 CIG0           0.000         0.000         0.000         0.000         0.000
 WIC            0.000         0.000         0.000         0.000         0.000
 PRECAREM       1.000         0.000         0.000         0.000         0.000
 PRGBP          0.000         1.000         0.000         0.000         0.000
 PRGDM          0.000         0.000         1.000         0.000         0.000
 OBGEST         0.000         0.000         0.000         1.000         0.000
 BWT            0.000         0.000         0.000         0.000         1.000


           THETA
              FAGE          FEDUC         PAYER         MAGE          MHT
              ________      ________      ________      ________      ________
 FAGE           0.000
 FEDUC          0.000         0.000
 PAYER          0.000         0.000         0.000
 MAGE           0.000         0.000         0.000         0.000
 MHT            0.000         0.000         0.000         0.000         0.000
 MEDUC          0.000         0.000         0.000         0.000         0.000
 BMI            0.000         0.000         0.000         0.000         0.000
 CIG0           0.000         0.000         0.000         0.000         0.000
 WIC            0.000         0.000         0.000         0.000         0.000
 PRECAREM       0.000         0.000         0.000         0.000         0.000
 PRGBP          0.000         0.000         0.000         0.000         0.000
 PRGDM          0.000         0.000         0.000         0.000         0.000
 OBGEST         0.000         0.000         0.000         0.000         0.000
 BWT            0.000         0.000         0.000         0.000         0.000


           THETA
              MEDUC         BMI           CIG0          WIC           PRECAREM
              ________      ________      ________      ________      ________
 MEDUC          0.000
 BMI            0.000         0.000
 CIG0           0.000         0.000         0.000
 WIC            0.000         0.000         0.000         0.000
 PRECAREM       0.000         0.000         0.000         0.000         0.000
 PRGBP          0.000         0.000         0.000         0.000         0.000
 PRGDM          0.000         0.000         0.000         0.000         0.000
 OBGEST         0.000         0.000         0.000         0.000         0.000
 BWT            0.000         0.000         0.000         0.000         0.000


           THETA
              PRGBP         PRGDM         OBGEST        BWT
              ________      ________      ________      ________
 PRGBP          0.000
 PRGDM          0.000         0.000
 OBGEST         0.000         0.000         0.000
 BWT            0.000         0.000         0.000         0.000


           ALPHA
              SOCDEP        FAGE          FEDUC         PAYER         MAGE
              ________      ________      ________      ________      ________
                0.000         0.028         0.000         0.000         0.600


           ALPHA
              MHT           MEDUC         BMI           CIG0          WIC
              ________      ________      ________      ________      ________
                0.025         0.000        -0.025         0.000         0.000


           ALPHA
              PRECAREM      PRGBP         PRGDM         OBGEST        BWT
              ________      ________      ________      ________      ________
               -0.300         0.000         0.000         0.050        -0.175


           BETA
              SOCDEP        FAGE          FEDUC         PAYER         MAGE
              ________      ________      ________      ________      ________
 SOCDEP         0.000         0.000         0.000         0.000         0.000
 FAGE          -0.663         0.000         0.000         0.000         0.000
 FEDUC         -1.114         0.008         0.000         0.000         0.000
 PAYER         -1.151        -0.003        -0.065         0.000         0.000
 MAGE          -0.706         0.000         0.000         0.000         0.000
 MHT           -0.114         0.000         0.000         0.000         0.000
 MEDUC         -1.321         0.000         0.000         0.000         0.000
 BMI            0.508         0.000         0.000         0.000         0.200
 CIG0           0.564         0.000         0.000         0.000         0.000
 WIC            0.977         0.000         0.000         0.000        -0.082
 PRECAREM       0.023         0.000         0.000        -0.125        -0.035
 PRGBP          0.161         0.000         0.000         0.030         0.050
 PRGDM          0.039         0.000         0.000         0.006         0.175
 OBGEST        -0.105         0.000         0.000         0.000         0.000
 BWT           -0.029         0.000         0.000         0.000        -0.013


           BETA
              MHT           MEDUC         BMI           CIG0          WIC
              ________      ________      ________      ________      ________
 SOCDEP         0.000         0.000         0.000         0.000         0.000
 FAGE           0.000         0.000         0.000         0.000         0.000
 FEDUC          0.000         0.000         0.000         0.000         0.000
 PAYER          0.000         0.000         0.000         0.000         0.000
 MAGE           0.000         0.000         0.000        -0.200         0.000
 MHT            0.000         0.000         0.000         0.000         0.000
 MEDUC          0.000         0.000         0.000         0.250         0.000
 BMI            0.000         0.100         0.000         0.000         0.000
 CIG0           0.000         0.000         0.000         0.000         0.000
 WIC            0.000         0.027         0.000         0.000         0.000
 PRECAREM       0.000        -0.050        -0.035         0.025        -0.075
 PRGBP          0.025         0.050         0.175        -0.015        -0.050
 PRGDM         -0.100        -0.010         0.200         0.020         0.010
 OBGEST         0.050         0.000         0.075        -0.015         0.010
 BWT            0.125         0.000         0.050        -0.050         0.000


           BETA
              PRECAREM      PRGBP         PRGDM         OBGEST        BWT
              ________      ________      ________      ________      ________
 SOCDEP         0.000         0.000         0.000         0.000         0.000
 FAGE           0.000         0.000         0.000         0.000         0.000
 FEDUC          0.000         0.000         0.000         0.000         0.000
 PAYER          0.000         0.000         0.000         0.000         0.000
 MAGE           0.000         0.000         0.000         0.000         0.000
 MHT            0.000         0.000         0.000         0.000         0.000
 MEDUC          0.000         0.000         0.000         0.000         0.000
 BMI            0.000         0.000         0.000         0.000         0.000
 CIG0           0.000         0.000         0.000         0.000         0.000
 WIC            0.000         0.000         0.000         0.000         0.000
 PRECAREM       0.000         0.000         0.000         0.000         0.000
 PRGBP          0.000         0.000         0.000         0.000         0.000
 PRGDM          0.000         0.000         0.000         0.000         0.000
 OBGEST         0.040        -0.375        -0.175         0.000         0.000
 BWT            0.000        -0.075         0.000         0.000         0.000


           GAMMA
              AFRAMF        FHISP         OTHF          AFRAMM        MHISP
              ________      ________      ________      ________      ________
 SOCDEP         0.000         0.000         0.000         0.000         0.000
 FAGE           0.058         0.010         0.118         0.000         0.000
 FEDUC          0.104        -0.176         0.138         0.000         0.000
 PAYER          0.000         0.000         0.000         0.000         0.000
 MAGE           0.000         0.000         0.000        -0.250        -0.250
 MHT            0.000         0.000         0.000         0.000        -0.330
 MEDUC          0.000         0.000         0.000        -0.200        -0.300
 BMI            0.000         0.000         0.000         0.025        -0.015
 CIG0          -0.218        -0.479        -0.242        -0.657        -0.695
 WIC            0.219         0.197         0.242         0.353         0.212
 PRECAREM       0.000         0.000         0.000         0.000         0.000
 PRGBP          0.000         0.000         0.000         0.000        -0.125
 PRGDM          0.000         0.000         0.000        -0.125        -0.025
 OBGEST         0.000         0.000         0.000        -0.175        -0.050
 BWT            0.000         0.000         0.000        -0.175        -0.010


           GAMMA
              OTHM          SEXINF
              ________      ________
 SOCDEP         0.000         0.000
 FAGE           0.000         0.000
 FEDUC          0.000         0.000
 PAYER          0.000         0.000
 MAGE          -0.100         0.000
 MHT           -0.450         0.000
 MEDUC          0.000         0.000
 BMI           -0.250         0.000
 CIG0          -0.330         0.000
 WIC            0.346         0.000
 PRECAREM       0.000         0.000
 PRGBP         -0.100         0.025
 PRGDM          0.400         0.015
 OBGEST        -0.125        -0.040
 BWT           -0.075         0.100


           PSI
              SOCDEP        FAGE          FEDUC         PAYER         MAGE
              ________      ________      ________      ________      ________
 SOCDEP         1.000
 FAGE           0.000         1.150
 FEDUC          0.000         0.000         1.000
 PAYER          0.000         0.000         0.000         1.000
 MAGE           0.000         0.570         0.000         0.000         0.670
 MHT            0.000         0.000         0.000         0.000         0.000
 MEDUC          0.000         0.000         0.258         0.000         0.075
 BMI            0.000         0.000         0.000         0.161         0.000
 CIG0           0.000         0.000         0.000        -0.088         0.000
 WIC            0.000         0.000         0.000        -0.466         0.000
 PRECAREM       0.000         0.000         0.000         0.000         0.000
 PRGBP          0.000         0.000         0.000         0.000         0.000
 PRGDM          0.000         0.000         0.000         0.000         0.000
 OBGEST         0.000         0.000         0.000         0.000         0.000
 BWT            0.000         0.000         0.000         0.000         0.000


           PSI
              MHT           MEDUC         BMI           CIG0          WIC
              ________      ________      ________      ________      ________
 MHT            0.425
 MEDUC          0.000         1.000
 BMI            0.000         0.000         1.000
 CIG0           0.000         0.000         0.000         1.000
 WIC            0.000         0.000        -0.077         0.125         1.000
 PRECAREM       0.000         0.000         0.000         0.000         0.000
 PRGBP          0.000         0.000         0.000         0.000         0.000
 PRGDM          0.000         0.000         0.000         0.000         0.000
 OBGEST         0.000         0.000         0.000         0.000         0.000
 BWT            0.000         0.000         0.000         0.000         0.000


           PSI
              PRECAREM      PRGBP         PRGDM         OBGEST        BWT
              ________      ________      ________      ________      ________
 PRECAREM       1.750
 PRGBP         -0.013         1.000
 PRGDM         -0.002         0.075         1.000
 OBGEST         0.000         0.000         0.000         1.550
 BWT            0.000         0.000         0.000         0.250         0.200


SAVEDATA INFORMATION

     Factor scores were not computed.
     No data were saved.


  Difference testing

  Save file
    noracism_difftest_210724b.dat
  Save format      Free

     Beginning Time:  22:07:08
        Ending Time:  22:08:57
       Elapsed Time:  00:01:49


MUTHEN & MUTHEN
3463 Stoner Ave.
Los Angeles, CA  90066

Tel: (310) 391-9971
Fax: (310) 391-8971
Web: www.StatModel.com
Support: Support@StatModel.com

Copyright (c) 1998-2021 Muthen & Muthen
```
