## Supplementary material for "Disentangling effects of ethnicity, deprivation, and payment source on obstetric outcomes in American primigravidae: A structural equation model of observational data": Addendum 4 - Mplus output for Bayesian estimation of realistic model with for 1pct sample

```
Mplus VERSION 8.6 (Linux)
MUTHEN & MUTHEN
07/22/2024   7:38 AM

INPUT INSTRUCTIONS

        TITLE: impute all missings except parental ethnicity (already imputed)
      DATA:

  FILE=/home/jonathan/Desktop/natality/chlm first singletons 210724.dat;
        VARIABLE:
        NAMES = X fage aframf fhisp othf feduc payer aframm mhisp othm mage mht
        meduc bmi cig0 wic precarem prgbp prgdm obgest bwt apgar5 sexinf gonor
        syph chlm hepb hepc;
        MISSING=.; auxiliary=X;

        usev = fage-bwt sexinf;
        useo=precarem lt 9 and fage ge 15 and fage le 60 and X%100 eq 1;
        cate = cig0 meduc feduc payer prgbp prgdm wic; ! ordinal variables

      DEFINE: precarem=precarem-3; ! centre onset of ante-natal care to 3 months
          bwt=(bwt-3500)/1000; obgest=(obgest-39);
          if (feduc le 2) then feduc=2; if (meduc le 2) then meduc=2;
          if (feduc eq 7) then feduc=6; if (meduc eq 7) then meduc=6;
          if (cig0 gt 0) then cig0=1; !not pre-computed in R
          mage=(mage-25)/5; fage=(fage-30)/5; mht=(mht-1.65)*10; bmi=(bmi-25)/5;

        ANALYSIS: algo=gibbs(rw); !parameterization=theta;
        estim=bayes; chains=3; proc=4; bseed=19321215; bconv=.01;
        biter=5e5 (1e4);
    ! fbiter=1e2; ! for initial de-bugging

        MODEL: ! STARTING VALUES TAKEN FROM bayes_PLoS_2impute_240822a1.out
          ! paternal ethnicity effects on age and education
          fage on aframf*.05 othf*.1 fhisp*-.175 (s1-s3); !fage with cig0*0 (x19);
          feduc on fage*.015 aframf*.1 fhisp*-.175 othf*.125 (s4-s7);

          ! ethnicity effects on participation in WIC
          wic on aframf*.2 fhisp*.2 othf*.25 (s8-s10);
          wic on aframm*.35 mhisp*.2 othm*.35 (s11-s13);

          ! ethnicity effects on insurance
          payer on aframf*-.15 fhisp*-.1 othf*-.175 (s14-s16);
          payer on aframm*-.33 mhisp*-.2 othm*-.45 (s17-s19);
          payer with wic*-.45 (j1); payer on fage*0 feduc*.02 (j6-j7);

          ! assortative mating for age and educational level
          fage with mage*.55 (s20); feduc with meduc*.25 (s21);
          [fage*.03] (s22); [wic$1*1.4] (s23); [payer$1*-1] (s24);

          ! WIC correlates inversely with BMI (Martin & Lippert 2012)
          wic with BMI*-.075 (s45); wic with cig0*.1 (s48);
          payer with BMI*.15 cig0*-.075 (x17-x18);
          ! access to WIC may be complex if not already receiving benefit (Brantley 2020)
          wic on meduc*.033 mage*-.075 (s46-s47);

          ! social deprivation/adversity
          socdep by fage*-.67 feduc*-1 (i1-i2);
          socdep by meduc*-1.33 mht*-.1 cig0*.5 bmi*.5 (i3-i6);
          [socdep@0]; socdep@1;
          socdep on aframm*.2 mhisp*.375 aframf*.67 fhisp*.5 (i8-i11);
          socdep on othm*-.5 othf*0 (i12-i13);
          mage on socdep*-.7 (i14);
          prgbp on socdep*.175 (i19);
          prgdm on socdep*.05 (i16);
          obgest on socdep*-.125 (i17);
          bwt on socdep*-.033 (i18);
          wic on socdep*1 (i7);
          precarem on socdep*.1 (i15);
          payer on socdep*-1 (i20); ! does this make a difference?

          ! Ante-natal care - ethnicity and other effects
          precarem on aframf*.125 aframm*.225 fhisp*.1 mhisp*.1 (s25-s28);
          precarem on othf*.1 othm*.125 mage*-.02 (s29-s31);
          precarem on meduc*-.05 payer*-.125 cig0*.0175 bmi*-.035 (s32-s35);
          ! pre-natal care and payer effects on birthweight and gestation
          bwt on precarem*0 payer*0 (s36-s37);
          obgest on precarem*.025 payer*-.0175 (s38-s39);
          ! pregnancy problems and pre-natal care may correlate
          prgbp with precarem*-.033 (s40); prgdm with precarem*-.033 (s41);
          prgbp on payer*.0275; prgdm on payer*.01 (s42);

          ! maternal risk factors
          ! effects of parental ethnicities on smoking
          cig0 on aframm*-.67 mhisp*-.67 othm*-.275 (b1-b3);
          cig0 on aframf*-.2 fhisp*-.5 othf*-.25 (j3-j5);
          ! effects of maternal ethnicity and smoking on maternal age
          mage on aframm*0 mhisp*.0375 othm*-.02 cig0*.015 (b4-b7);
          ! effects of maternal ethnicity on maternal height
          mht on aframm*0 mhisp*-.33 othm*-.475 (b8-b10);
          ! effects of maternal ethnicity and smoking on education
          meduc on aframm*.05 mhisp*-.175 othm *-.25 cig0*-.067 (b11-b14);
          ! effects of maternal ethnicity and age on BMI
          bmi on meduc*.125 mage*.2 aframm*.025 mhisp*-.025 othm*-.25 (b15-b19);
          bmi on cig0*-.02 (x20);

          ! starting values for means of non-Hispanic European American mothers
          meduc with mage*.075 (c1); ! see justification in Methods
          [mht*-.033] (m1); [mage*.6] (m2);  [bmi*-.04] (m3);
          [cig0$1*1.7] (m4); [precarem*-.225] (s43); ![sexinf$1*-.035] (s44);
          ! variances of non-Hispanic European American mothers
          mage*.625 (v1); bmi*.9 (v2); mht*.425 (v3);
          fage*1 (v4); precarem*2.4 (v6); ! cig0*.275 (v5);

          ! starting values for thresholds of educational levels
          ! see CDC's User Guide for 2019 Natality Data Public Use File
            [meduc$1*-3] (t1); [meduc$2*-1.4](t2);
            [meduc$3*-.5] (t3); [meduc$4*-.1] (t4); [meduc$5*2.7] (t5);
            [feduc$1*-2.5] (u1); [feduc$2*-.85](u2);
            [feduc$3*0] (u3); [feduc$4*.25] (u4); [feduc$5*2.5] (u5);

          ! causes of pregnancy risk factors - hypertension (prgbp) & diabetes (prgdm)
          prgbp on mage*.05 meduc*.03 mht*.0275 bmi*.175 sexinf*.025 (w30-w34);
          prgbp on aframm*.05 mhisp*-.125 othm*-.035 (w35-w37);
          prgdm on meduc*0 bmi*.2 mage*.175 (w40-w42);
          prgdm on othm*.4 aframm*-.05 mhisp*0 mht*-.1 sexinf*.02 (w45-w49);
          prgbp with prgdm*.075 (w50); ! prgbp and prgdm can inter-relate
          prgbp on cig0*0 (w51); prgdm on cig0*.05 (w52);
          prgbp on fage*-.02 aframf*-.075 fhisp*-.075 othf*-.15 (x1-x4);
          prgdm on fage*.01 aframf*-.1 fhisp*-.025 othf*.1 (x5-x8);

          ! birth outcomes- birthweight
          ! effects of maternal ethnicity and smoking
          bwt on aframm*-.15 mhisp*-.01 othm*-.033 cig0*-.03 (w62-w65);
          ! effects of maternal risk factors, pregnancy hypertension and diabetes
          bwt on mage*-.015 bmi*.075 meduc*-.01 prgbp*-.075 prgdm*0 (w66-w70);
          bwt on mht*.125 sexinf*.1 (w71-w72);
          bwt on fage*0 aframf*-.05 fhisp*-.05 othf*-.125 (x9-x12);

          ! birth outcome - duration of gestation
          ! effects of maternal risk factors
          obgest on mht*.05 mage*0 bmi*.1 meduc*-.0175 cig0*0 (w76-w80);
          ! effects of maternal ethnicity
          obgest on aframm*-.1 mhisp*-.05 othm*-.15 (w81-w83);
          ! birthweight can correlate with duration of gestation
          obgest with bwt*.25 (w87);
          ! effects of pregnancy hypertension and diabetes and infant sex
          obgest on prgbp*-.375 prgdm*-.175 (w84-w85);
          obgest on sexinf*-.05 (w86);
            [obgest*.1] (m8); [bwt*-.175] (m9); obgest*1.45 (v7); bwt*0.2 (v8);
            [prgbp$1*1.4] (t23); [prgdm$1*1.85] (t24);
          obgest on fage*0 aframf*-.075 fhisp*-.05 othf*-.02 (x13-x16);

        ! effects of participation in WIC on pre-natal care and outcomes
        precarem on wic*-.1 (g1);
        prgbp on wic*-.0275 (g2);
        prgdm on wic*0 (g3);
        obgest on wic*.0175 (g4);
        bwt on wic*.005 (g5);

      !  ! I have tailored priors to fit values from earlier models
        model priors:
        i1~N(-.7,1); i2-i3~N(-1.2,1); i4~N(-.1,1); i5-i6~N(.2,1); i7~N(1,1);
        i8-i11~N(.5,1); i12-i18~N(0,1); i19~N(0,1); i20~N(-1,1);
      ! estimation of prgbp on socdep gets stuck if less informative priors
        g1-g5~N(0,1);
        j1~N(-.5,1); j3-j7~N(0,1);
        m1-m3~N(0,1); m4~N(0,1);
        m8-m9~N(0,1);
        s1-s7~N(0,1); s8-s13~N(.25,1); s14-s19~N(-.25,1); s20-s21~N(.5,1);
        s22~N(0,1); s23~N(1.5,1); s24~N(-1,1); s25-s40~N(0,1); s41~N(.4,1);
        s42-s43~N(0,1); s45-s48~N(0,1);
        b1-b19~N(0,1); c1~N(0,1);
        w30-w52~N(0,1); w62-w72~N(0,1); w76-w87~N(0,1);
    !        [meduc$1*-3] (t1); [meduc$2*-1.5](t2);
    !        [meduc$3*-.25] (t3); [meduc$4*.1] (t4); [meduc$5*1.5] (t5);
    !        [feduc$1*-3] (u1); [feduc$2*-1](u2);
    !        [feduc$3*0] (u3); [feduc$4*.5] (u4); [feduc$5*1.5] (u5);
        t1~N(-3,1); t2~N(-2,1); t3~N(-.25,1); t4~N(0,1); t5~N(1.5,1);
        t23-t24~N(1.5,1);
        u1~N(-3,1); u2~N(-2,1); u3~N(0,1); u4~N(.5,1); u5~N(1.5,1);
        v1~IG(15,7.5); v2~IG(20,20); v3~IG(12,6);
        v4~IG(20,20); v6~IG(7.5,12.5); !v5~IG(10,2.25);
        v7~IG(8,10); v8~IG(15,3);
        x1-x20~N(0,1);

        OUTPUT: Tech1 stdyx;


INPUT READING TERMINATED NORMALLY


impute all missings except parental ethnicity (already imputed)

SUMMARY OF ANALYSIS

Number of groups                                                 1
Number of observations                                        7727

Number of dependent variables                                   14
Number of independent variables                                  7
Number of continuous latent variables                            1

Observed dependent variables

  Continuous
   FAGE        MAGE        MHT         BMI         PRECAREM    OBGEST
   BWT

  Binary and ordered categorical (ordinal)
   FEDUC       PAYER       MEDUC       CIG0        WIC         PRGBP
   PRGDM

Observed independent variables
   AFRAMF      FHISP       OTHF        AFRAMM      MHISP       OTHM
   SEXINF

Observed auxiliary variables
   X

Continuous latent variables
   SOCDEP

Treatment of predictor variables                            Latent


Estimator                                                    BAYES
Specifications for Bayesian Estimation
  Point estimate                                            MEDIAN
  Number of Markov chain Monte Carlo (MCMC) chains               3
  Random seed for the first chain                         19321215
  Starting value information                           UNPERTURBED
  Algorithm used for Markov chain Monte Carlo            GIBBS(RW)
  Convergence criterion                                  0.100D-01
  Maximum number of iterations                              500000
  K-th iteration used for thinning                               1
Link                                                        PROBIT

Input data file(s)
  /home/jonathan/Desktop/natality/chlm first singletons 210724.dat
Input data format  FREE


SUMMARY OF DATA


COVARIANCE COVERAGE OF DATA

Minimum covariance coverage value   0.100

     Number of missing data patterns             1


     PROPORTION OF DATA PRESENT


           Covariance Coverage
              FEDUC         PAYER         MEDUC         CIG0          WIC
              ________      ________      ________      ________      ________
 FEDUC          1.000
 PAYER          1.000         1.000
 MEDUC          1.000         1.000         1.000
 CIG0           1.000         1.000         1.000         1.000
 WIC            1.000         1.000         1.000         1.000         1.000
 PRGBP          1.000         1.000         1.000         1.000         1.000
 PRGDM          1.000         1.000         1.000         1.000         1.000
 FAGE           1.000         1.000         1.000         1.000         1.000
 MAGE           1.000         1.000         1.000         1.000         1.000
 MHT            1.000         1.000         1.000         1.000         1.000
 BMI            1.000         1.000         1.000         1.000         1.000
 PRECAREM       1.000         1.000         1.000         1.000         1.000
 OBGEST         1.000         1.000         1.000         1.000         1.000
 BWT            1.000         1.000         1.000         1.000         1.000
 AFRAMF         1.000         1.000         1.000         1.000         1.000
 FHISP          1.000         1.000         1.000         1.000         1.000
 OTHF           1.000         1.000         1.000         1.000         1.000
 AFRAMM         1.000         1.000         1.000         1.000         1.000
 MHISP          1.000         1.000         1.000         1.000         1.000
 OTHM           1.000         1.000         1.000         1.000         1.000
 SEXINF         1.000         1.000         1.000         1.000         1.000


           Covariance Coverage
              PRGBP         PRGDM         FAGE          MAGE          MHT
              ________      ________      ________      ________      ________
 PRGBP          1.000
 PRGDM          1.000         1.000
 FAGE           1.000         1.000         1.000
 MAGE           1.000         1.000         1.000         1.000
 MHT            1.000         1.000         1.000         1.000         1.000
 BMI            1.000         1.000         1.000         1.000         1.000
 PRECAREM       1.000         1.000         1.000         1.000         1.000
 OBGEST         1.000         1.000         1.000         1.000         1.000
 BWT            1.000         1.000         1.000         1.000         1.000
 AFRAMF         1.000         1.000         1.000         1.000         1.000
 FHISP          1.000         1.000         1.000         1.000         1.000
 OTHF           1.000         1.000         1.000         1.000         1.000
 AFRAMM         1.000         1.000         1.000         1.000         1.000
 MHISP          1.000         1.000         1.000         1.000         1.000
 OTHM           1.000         1.000         1.000         1.000         1.000
 SEXINF         1.000         1.000         1.000         1.000         1.000


           Covariance Coverage
              BMI           PRECAREM      OBGEST        BWT           AFRAMF
              ________      ________      ________      ________      ________
 BMI            1.000
 PRECAREM       1.000         1.000
 OBGEST         1.000         1.000         1.000
 BWT            1.000         1.000         1.000         1.000
 AFRAMF         1.000         1.000         1.000         1.000         1.000
 FHISP          1.000         1.000         1.000         1.000         1.000
 OTHF           1.000         1.000         1.000         1.000         1.000
 AFRAMM         1.000         1.000         1.000         1.000         1.000
 MHISP          1.000         1.000         1.000         1.000         1.000
 OTHM           1.000         1.000         1.000         1.000         1.000
 SEXINF         1.000         1.000         1.000         1.000         1.000


           Covariance Coverage
              FHISP         OTHF          AFRAMM        MHISP         OTHM
              ________      ________      ________      ________      ________
 FHISP          1.000
 OTHF           1.000         1.000
 AFRAMM         1.000         1.000         1.000
 MHISP          1.000         1.000         1.000         1.000
 OTHM           1.000         1.000         1.000         1.000         1.000
 SEXINF         1.000         1.000         1.000         1.000         1.000


           Covariance Coverage
              SEXINF
              ________
 SEXINF         1.000


UNIVARIATE PROPORTIONS AND COUNTS FOR CATEGORICAL VARIABLES

    FEDUC
      Category 1    0.083          639.000
      Category 2    0.281         2174.000
      Category 3    0.178         1375.000
      Category 4    0.069          532.000
      Category 5    0.348         2692.000
      Category 6    0.041          315.000
    PAYER
      Category 1    0.329         2540.000
      Category 2    0.671         5187.000
    MEDUC
      Category 1    0.062          479.000
      Category 2    0.222         1717.000
      Category 3    0.170         1310.000
      Category 4    0.087          670.000
      Category 5    0.418         3231.000
      Category 6    0.041          320.000
    CIG0
      Category 1    0.951         7345.000
      Category 2    0.049          382.000
    WIC
      Category 1    0.741         5723.000
      Category 2    0.259         2004.000
    PRGBP
      Category 1    0.916         7076.000
      Category 2    0.084          651.000
    PRGDM
      Category 1    0.942         7279.000
      Category 2    0.058          448.000


UNIVARIATE SAMPLE STATISTICS


     UNIVARIATE HIGHER-ORDER MOMENT DESCRIPTIVE STATISTICS

         Variable/         Mean/     Skewness/   Minimum/ % with                Percentiles
        Sample Size      Variance    Kurtosis    Maximum  Min/Max      20%/60%    40%/80%    Median

     FAGE                 -0.122       0.511      -3.000    0.06%      -1.200     -0.400     -0.200
            7727.000       1.661       0.513       5.800    0.01%       0.200      0.800
     MAGE                  0.437       0.176      -2.000    0.18%      -0.600      0.200      0.400
            7727.000       1.219      -0.547       4.000    0.06%       0.800      1.400
     MHT                  -0.181       0.170      -2.276    0.13%      -0.752     -0.498     -0.244
            7727.000       0.482      -0.071       2.296    0.03%       0.010      0.518
     BMI                   0.098       0.732      -1.680    0.06%      -0.780     -0.360     -0.120
            7727.000       1.008      -0.125       2.980    0.08%       0.160      0.980
     PRECAREM             -0.200       1.829      -2.000    5.47%      -1.000     -1.000     -1.000
            7727.000       1.695       4.019       5.000    1.44%       0.000      0.000
     OBGEST               -0.021      -0.665      -4.000    1.46%      -1.000      0.000      0.000
            7727.000       1.648       0.471       3.000    0.34%       0.000      1.000
     BWT                  -0.194      -0.063      -1.930    0.01%      -0.570     -0.296     -0.184
            7727.000       0.212       0.266       1.500    0.01%      -0.080      0.185
     AFRAMF                0.133       2.161       0.000   85.98%       0.000      0.000      0.000
            7727.000       0.112       2.735       1.000   12.63%       0.000      0.000
     FHISP                 0.178       1.682       0.000   82.18%       0.000      0.000      0.000
            7727.000       0.146       0.828       1.000   17.82%       0.000      0.000
     OTHF                  0.102       2.628       0.000   88.99%       0.000      0.000      0.000
            7727.000       0.088       5.019       1.000    9.49%       0.000      0.000
     AFRAMM                0.112       2.457       0.000   88.03%       0.000      0.000      0.000
            7727.000       0.096       4.128       1.000   10.55%       0.000      0.000
     MHISP                 0.190       1.578       0.000   80.98%       0.000      0.000      0.000
            7727.000       0.154       0.491       1.000   19.02%       0.000      0.000
     OTHM                  0.113       2.440       0.000   87.67%       0.000      0.000      0.000
            7727.000       0.096       4.074       1.000   10.41%       0.000      0.000
     SEXINF                0.508      -0.030       0.000   49.24%       0.000      0.000      1.000
            7727.000       0.250      -1.999       1.000   50.76%       1.000      1.000


THE MODEL ESTIMATION TERMINATED NORMALLY

     USE THE FBITERATIONS OPTION TO INCREASE THE NUMBER OF ITERATIONS BY A FACTOR
     OF AT LEAST TWO TO CHECK CONVERGENCE AND THAT THE PSR VALUE DOES NOT INCREASE.


MODEL FIT INFORMATION

Number of Free Parameters                             185

Bayesian Posterior Predictive Checking using Chi-Square

          95% Confidence Interval for the Difference Between
          the Observed and the Replicated Chi-Square Values

                                -31.793           643.797

          Posterior Predictive P-Value              0.179


MODEL RESULTS

                                Posterior  One-Tailed         95% C.I.
                    Estimate       S.D.      P-Value   Lower 2.5%  Upper 2.5%  Significance

 SOCDEP   BY
    FAGE              -0.643       0.045      0.001      -0.680      -0.581      *
    FEDUC             -0.958       0.069      0.001      -1.024      -0.834      *
    MEDUC             -1.512       0.142      0.001      -1.730      -1.318      *
    MHT               -0.116       0.011      0.001      -0.133      -0.098      *
    CIG0               0.590       0.074      0.002       0.477       0.693      *
    BMI                0.842       0.117      0.001       0.623       1.043      *

 SOCDEP     ON
    AFRAMM             0.176       0.104      0.052      -0.060       0.362
    MHISP              0.504       0.084      0.001       0.309       0.645      *
    AFRAMF             0.722       0.088      0.001       0.566       0.869      *
    FHISP              0.418       0.070      0.001       0.272       0.532      *
    OTHM              -0.480       0.098      0.001      -0.698      -0.315      *
    OTHF              -0.037       0.072      0.305      -0.180       0.104

 WIC        ON
    SOCDEP             2.144       0.371      0.001       1.457       2.927      *

 PAYER      ON
    SOCDEP            -0.901       0.094      0.001      -1.025      -0.725      *

 MAGE       ON
    SOCDEP            -0.719       0.051      0.001      -0.766      -0.639      *

 PRGBP      ON
    SOCDEP             1.392       2.762      0.041      -0.116      10.860

 PRGDM      ON
    SOCDEP             2.435       2.696      0.049      -0.243      10.023

 OBGEST     ON
    SOCDEP             0.535       0.690      0.208      -0.890       1.870

 BWT        ON
    SOCDEP            -0.200       0.396      0.273      -1.107       0.557

 PRECAREM   ON
    SOCDEP            -0.024       0.409      0.470      -0.735       0.945

 FAGE       ON
    AFRAMF             0.012       0.053      0.394      -0.107       0.101
    OTHF               0.134       0.046      0.004       0.041       0.221      *
    FHISP             -0.013       0.047      0.357      -0.130       0.059

 FEDUC      ON
    FAGE               0.045       0.017      0.001       0.018       0.074      *
    AFRAMF            -0.004       0.093      0.475      -0.259       0.143
    FHISP             -0.247       0.087      0.000      -0.509      -0.118      *
    OTHF               0.168       0.069      0.014       0.022       0.295      *

 WIC        ON
    AFRAMF             0.132       0.156      0.157      -0.128       0.494
    FHISP              0.271       0.137      0.005       0.063       0.611      *
    OTHF               0.342       0.152      0.011       0.048       0.642      *
    AFRAMM             0.376       0.195      0.019       0.023       0.801      *
    MHISP              0.119       0.171      0.179      -0.146       0.583
    OTHM               0.519       0.187      0.002       0.173       0.894      *
    MEDUC              0.404       0.102      0.000       0.243       0.634      *
    MAGE               0.133       0.086      0.020       0.005       0.330      *

 PAYER      ON
    AFRAMF            -0.289       0.100      0.001      -0.499      -0.107      *
    FHISP             -0.233       0.078      0.001      -0.403      -0.092      *
    OTHF              -0.309       0.105      0.001      -0.514      -0.104      *
    AFRAMM            -0.346       0.115      0.001      -0.584      -0.130      *
    MHISP             -0.127       0.090      0.054      -0.344       0.028
    OTHM              -0.290       0.114      0.005      -0.517      -0.073      *
    FAGE               0.012       0.027      0.296      -0.032       0.054
    FEDUC              0.058       0.040      0.009       0.010       0.110      *

 MAGE       ON
    AFRAMM             0.042       0.055      0.202      -0.083       0.136
    MHISP              0.044       0.043      0.123      -0.058       0.114
    OTHM               0.060       0.047      0.099      -0.039       0.148
    CIG0               0.054       0.023      0.008       0.010       0.100      *

 PRGBP      ON
    PAYER              0.100       0.158      0.056      -0.028       0.597
    MAGE               0.225       0.400      0.055      -0.029       1.335
    MEDUC              0.345       0.846      0.047      -0.038       3.230
    MHT                0.072       0.106      0.035      -0.005       0.430
    BMI               -0.036       0.497      0.450      -1.536       0.243
    SEXINF             0.097       0.207      0.071      -0.542       0.233
    AFRAMM            -0.013       0.427      0.470      -0.510       0.761
    MHISP             -0.166       0.443      0.098      -1.164       0.159
    OTHM               0.047       0.521      0.404      -0.294       1.781
    CIG0              -0.060       0.150      0.246      -0.515       0.094
    FAGE               0.012       0.148      0.363      -0.051       0.518
    AFRAMF            -0.089       0.288      0.258      -0.691       0.245
    FHISP             -0.150       0.280      0.100      -0.784       0.142
    OTHF              -0.062       0.322      0.370      -0.375       0.762
    WIC               -0.235       0.749      0.194      -2.728       0.137

 PRGDM      ON
    PAYER             -0.013       0.125      0.436      -0.260       0.265
    MEDUC              0.580       0.801      0.064      -0.088       2.961
    BMI               -0.261       0.437      0.217      -1.427       0.231
    MAGE               0.619       0.460      0.002       0.156       1.729      *
    OTHM               0.669       0.638      0.001       0.233       2.705      *
    AFRAMM            -0.092       0.492      0.344      -1.027       0.798
    MHISP             -0.098       0.442      0.295      -1.235       0.362
    MHT               -0.161       0.079      0.008      -0.366      -0.055      *
    SEXINF            -0.062       0.319      0.161      -1.254       0.060
    CIG0              -0.128       0.212      0.160      -0.717       0.105
    FAGE              -0.002       0.161      0.481      -0.082       0.581
    AFRAMF             0.091       0.287      0.309      -0.536       0.564
    FHISP             -0.138       0.307      0.173      -0.932       0.252
    OTHF               0.232       0.369      0.114      -0.119       1.366
    WIC               -0.579       0.830      0.052      -3.156       0.064

 OBGEST     ON
    PRECAREM           0.040       0.021      0.033      -0.005       0.077
    PAYER              0.073       0.044      0.034      -0.007       0.167
    MHT                0.080       0.031      0.005       0.021       0.146      *
    MAGE               0.101       0.131      0.203      -0.167       0.358
    BMI                0.020       0.106      0.417      -0.185       0.236
    MEDUC              0.159       0.183      0.171      -0.206       0.506
    CIG0              -0.053       0.064      0.176      -0.191       0.064
    AFRAMM            -0.017       0.119      0.439      -0.254       0.215
    MHISP             -0.123       0.098      0.075      -0.339       0.049
    OTHM               0.033       0.150      0.403      -0.244       0.351
    PRGBP             -0.418       0.091      0.003      -0.527      -0.129      *
    PRGDM             -0.179       0.083      0.036      -0.327       0.018
    SEXINF            -0.020       0.055      0.303      -0.162       0.058
    FAGE              -0.012       0.032      0.310      -0.059       0.068
    AFRAMF            -0.201       0.096      0.015      -0.396      -0.020      *
    FHISP             -0.075       0.082      0.153      -0.248       0.072
    OTHF              -0.140       0.111      0.104      -0.350       0.088
    WIC               -0.070       0.171      0.329      -0.395       0.279

 BWT        ON
    PRECAREM          -0.002       0.009      0.385      -0.021       0.015
    PAYER              0.015       0.018      0.152      -0.020       0.052
    AFRAMM            -0.102       0.051      0.023      -0.202      -0.002      *
    MHISP             -0.012       0.049      0.367      -0.106       0.098
    OTHM              -0.042       0.081      0.222      -0.249       0.082
    CIG0              -0.032       0.028      0.122      -0.081       0.035
    MAGE              -0.041       0.072      0.241      -0.215       0.078
    BMI                0.099       0.059      0.038      -0.015       0.232
    MEDUC             -0.050       0.104      0.273      -0.298       0.147
    PRGBP             -0.089       0.039      0.052      -0.132       0.027
    PRGDM              0.010       0.042      0.367      -0.046       0.122
    MHT                0.117       0.013      0.000       0.093       0.147      *
    SEXINF             0.119       0.023      0.000       0.089       0.182      *
    FAGE              -0.007       0.013      0.204      -0.040       0.013
    AFRAMF            -0.078       0.037      0.017      -0.151      -0.008      *
    FHISP             -0.078       0.035      0.023      -0.142      -0.003      *
    OTHF              -0.186       0.048      0.000      -0.302      -0.108      *
    WIC                0.061       0.101      0.219      -0.119       0.309

 PRECAREM   ON
    AFRAMF             0.169       0.077      0.014       0.018       0.320      *
    AFRAMM             0.043       0.089      0.317      -0.133       0.217
    FHISP             -0.015       0.059      0.400      -0.129       0.101
    MHISP              0.109       0.068      0.056      -0.030       0.237
    OTHF              -0.034       0.086      0.344      -0.201       0.137
    OTHM               0.141       0.090      0.056      -0.034       0.319
    MAGE              -0.033       0.071      0.294      -0.155       0.136
    MEDUC             -0.064       0.103      0.244      -0.244       0.177
    PAYER             -0.114       0.029      0.000      -0.171      -0.057      *
    CIG0              -0.003       0.045      0.475      -0.097       0.081
    BMI               -0.005       0.083      0.469      -0.199       0.137
    WIC               -0.022       0.100      0.397      -0.252       0.153

 CIG0       ON
    AFRAMM            -0.752       0.167      0.000      -1.078      -0.449      *
    MHISP             -0.697       0.146      0.000      -0.963      -0.451      *
    OTHM              -0.658       0.196      0.000      -1.049      -0.282      *
    AFRAMF            -0.208       0.144      0.048      -0.488       0.036
    FHISP             -0.479       0.165      0.001      -0.815      -0.252      *
    OTHF              -0.096       0.170      0.284      -0.437       0.228

 MHT        ON
    AFRAMM             0.011       0.028      0.345      -0.045       0.064
    MHISP             -0.344       0.023      0.000      -0.392      -0.301      *
    OTHM              -0.465       0.026      0.000      -0.517      -0.414      *

 MEDUC      ON
    AFRAMM             0.177       0.143      0.079      -0.169       0.420
    MHISP             -0.044       0.124      0.313      -0.367       0.149
    OTHM              -0.188       0.112      0.031      -0.444       0.009
    CIG0              -0.024       0.056      0.317      -0.113       0.096

 BMI        ON
    MEDUC              0.244       0.036      0.000       0.174       0.313      *
    MAGE               0.299       0.035      0.000       0.227       0.358      *
    AFRAMM            -0.037       0.081      0.309      -0.194       0.126
    MHISP             -0.131       0.069      0.033      -0.257       0.018
    OTHM              -0.270       0.070      0.000      -0.404      -0.126      *
    CIG0              -0.083       0.036      0.007      -0.155      -0.017      *

 PAYER    WITH
    WIC               -0.415       0.039      0.000      -0.492      -0.338      *
    BMI                0.166       0.027      0.000       0.113       0.221      *
    CIG0              -0.073       0.044      0.061      -0.154       0.019

 FAGE     WITH
    MAGE               0.563       0.018      0.000       0.526       0.599      *

 FEDUC    WITH
    MEDUC              0.266       0.028      0.000       0.206       0.316      *

 WIC      WITH
    BMI               -0.401       0.073      0.000      -0.545      -0.267      *
    CIG0              -0.005       0.068      0.472      -0.138       0.126

 PRGBP    WITH
    PRECAREM          -0.044       0.104      0.186      -0.390       0.126
    PRGDM             -0.081       0.173      0.282      -0.483       0.267

 PRGDM    WITH
    PRECAREM           0.017       0.094      0.389      -0.156       0.251

 MEDUC    WITH
    MAGE               0.047       0.014      0.000       0.022       0.075      *

 OBGEST   WITH
    BWT                0.236       0.012      0.000       0.213       0.259      *

 Intercepts
    FAGE               0.012       0.023      0.286      -0.041       0.052
    MAGE               0.596       0.020      0.000       0.553       0.631      *
    MHT               -0.038       0.010      0.000      -0.057      -0.019      *
    BMI               -0.103       0.040      0.024      -0.151      -0.004      *
    PRECAREM          -0.298       0.034      0.000      -0.370      -0.235      *
    OBGEST             0.120       0.042      0.007       0.033       0.198      *
    BWT               -0.179       0.014      0.000      -0.206      -0.151      *
    SOCDEP             0.000       0.000      1.000       0.000       0.000

 Thresholds
    FEDUC$1           -2.352       0.046      0.000      -2.438      -2.259      *
    FEDUC$2           -0.815       0.031      0.000      -0.873      -0.748      *
    FEDUC$3           -0.094       0.028      0.001      -0.145      -0.035      *
    FEDUC$4            0.197       0.028      0.000       0.145       0.254      *
    FEDUC$5            2.338       0.047      0.000       2.249       2.437      *
    PAYER$1           -1.118       0.038      0.000      -1.193      -1.047      *
    MEDUC$1           -3.350       0.131      0.000      -3.625      -3.127      *
    MEDUC$2           -1.531       0.068      0.000      -1.675      -1.412      *
    MEDUC$3           -0.594       0.042      0.000      -0.682      -0.517      *
    MEDUC$4           -0.118       0.036      0.001      -0.189      -0.049      *
    MEDUC$5            2.933       0.118      0.000       2.723       3.186      *
    CIG0$1             1.734       0.055      0.000       1.629       1.835      *
    WIC$1              1.932       0.195      0.000       1.618       2.403      *
    PRGBP$1            1.605       0.818      0.000       1.395       4.568      *
    PRGDM$1            2.268       1.091      0.000       1.774       5.571      *

 Residual Variances
    FAGE               1.141       0.024      0.000       1.094       1.187      *
    MAGE               0.629       0.019      0.000       0.593       0.670      *
    MHT                0.430       0.007      0.000       0.417       0.444      *
    BMI                0.810       0.035      0.000       0.738       0.877      *
    PRECAREM           1.615       0.032      0.000       1.545       1.671      *
    OBGEST             1.403       0.040      0.000       1.311       1.468      *
    BWT                0.182       0.007      0.000       0.163       0.190      *
    SOCDEP             1.000       0.000      0.000       1.000       1.000


STANDARDIZED MODEL RESULTS


STDYX Standardization

                                Posterior  One-Tailed         95% C.I.
                    Estimate       S.D.      P-Value   Lower 2.5%  Upper 2.5%  Significance
 SOCDEP   BY
    FAGE              -0.551       0.034      0.001      -0.576      -0.510      *
    FEDUC             -0.702       0.042      0.001      -0.728      -0.640      *
    MEDUC             -0.860       0.051      0.001      -0.908      -0.811      *
    MHT               -0.184       0.017      0.001      -0.210      -0.156      *
    CIG0               0.534       0.054      0.002       0.441       0.596      *
    BMI                0.924       0.124      0.001       0.691       1.137      *

 SOCDEP     ON
    AFRAMM             0.050       0.029      0.052      -0.017       0.100
    MHISP              0.179       0.028      0.001       0.113       0.225      *
    AFRAMF             0.219       0.025      0.001       0.173       0.260      *
    FHISP              0.145       0.023      0.001       0.096       0.182      *
    OTHM              -0.135       0.027      0.001      -0.194      -0.089      *
    OTHF              -0.010       0.019      0.305      -0.048       0.028

 WIC        ON
    SOCDEP             1.205       0.116      0.001       0.996       1.379      *

 PAYER      ON
    SOCDEP            -0.656       0.059      0.001      -0.721      -0.557      *

 MAGE       ON
    SOCDEP            -0.720       0.044      0.001      -0.757      -0.669      *

 PRGBP      ON
    SOCDEP             1.381       1.071      0.041      -0.121       3.460

 PRGDM      ON
    SOCDEP             2.117       1.068      0.049      -0.254       3.349

 OBGEST     ON
    SOCDEP             0.459       0.592      0.208      -0.761       1.604

 BWT        ON
    SOCDEP            -0.476       0.952      0.273      -2.671       1.341

 PRECAREM   ON
    SOCDEP            -0.021       0.345      0.470      -0.620       0.799

 FAGE       ON
    AFRAMF             0.003       0.014      0.394      -0.028       0.026
    OTHF               0.031       0.011      0.004       0.010       0.051      *
    FHISP             -0.004       0.014      0.357      -0.040       0.018

 FEDUC      ON
    FAGE               0.039       0.015      0.001       0.016       0.064      *
    AFRAMF            -0.001       0.021      0.475      -0.060       0.032
    FHISP             -0.063       0.023      0.000      -0.135      -0.030      *
    OTHF               0.033       0.013      0.014       0.004       0.058      *

 WIC        ON
    AFRAMF             0.022       0.030      0.157      -0.021       0.100
    FHISP              0.053       0.032      0.005       0.012       0.146      *
    OTHF               0.052       0.023      0.011       0.007       0.100      *
    AFRAMM             0.059       0.034      0.019       0.004       0.146      *
    MHISP              0.024       0.039      0.179      -0.029       0.144
    OTHM               0.081       0.031      0.002       0.028       0.149      *
    MEDUC              0.400       0.095      0.000       0.261       0.568      *
    MAGE               0.074       0.050      0.020       0.003       0.189      *

 PAYER      ON
    AFRAMF            -0.064       0.022      0.001      -0.112      -0.023      *
    FHISP             -0.059       0.020      0.001      -0.104      -0.023      *
    OTHF              -0.060       0.020      0.001      -0.101      -0.020      *
    AFRAMM            -0.071       0.024      0.001      -0.122      -0.027      *
    MHISP             -0.033       0.024      0.054      -0.093       0.007
    OTHM              -0.059       0.023      0.005      -0.107      -0.015      *
    FAGE               0.010       0.021      0.296      -0.027       0.046
    FEDUC              0.057       0.037      0.009       0.010       0.110      *

 MAGE       ON
    AFRAMM             0.012       0.016      0.202      -0.024       0.038
    MHISP              0.016       0.015      0.123      -0.021       0.041
    OTHM               0.017       0.013      0.099      -0.011       0.042
    CIG0               0.059       0.027      0.008       0.012       0.115      *

 PRGBP      ON
    PAYER              0.131       0.087      0.056      -0.034       0.309
    MAGE               0.219       0.172      0.055      -0.031       0.588
    MEDUC              0.607       0.503      0.047      -0.073       1.651
    MHT                0.044       0.025      0.035      -0.003       0.095
    BMI               -0.033       0.207      0.450      -0.487       0.233
    SEXINF             0.042       0.035      0.071      -0.075       0.082
    AFRAMM            -0.003       0.052      0.470      -0.097       0.112
    MHISP             -0.058       0.060      0.098      -0.188       0.043
    OTHM               0.013       0.061      0.404      -0.079       0.170
    CIG0              -0.062       0.102      0.246      -0.300       0.104
    FAGE               0.013       0.052      0.363      -0.057       0.181
    AFRAMF            -0.025       0.043      0.258      -0.110       0.056
    FHISP             -0.049       0.042      0.100      -0.124       0.035
    OTHF              -0.016       0.047      0.370      -0.097       0.088
    WIC               -0.424       0.491      0.194      -1.439       0.250

 PRGDM      ON
    PAYER             -0.015       0.101      0.436      -0.217       0.183
    MEDUC              0.901       0.507      0.064      -0.163       1.613
    BMI               -0.203       0.190      0.217      -0.457       0.219
    MAGE               0.502       0.168      0.002       0.162       0.771      *
    OTHM               0.159       0.057      0.001       0.061       0.281      *
    AFRAMM            -0.022       0.062      0.344      -0.141       0.108
    MHISP             -0.031       0.067      0.295      -0.181       0.084
    MHT               -0.083       0.030      0.008      -0.138      -0.020      *
    SEXINF            -0.024       0.042      0.161      -0.169       0.023
    CIG0              -0.116       0.126      0.160      -0.378       0.107
    FAGE              -0.002       0.063      0.481      -0.080       0.198
    AFRAMF             0.023       0.047      0.309      -0.076       0.109
    FHISP             -0.041       0.047      0.173      -0.129       0.055
    OTHF               0.052       0.045      0.114      -0.030       0.143
    WIC               -0.935       0.480      0.052      -1.592       0.113

 OBGEST     ON
    PRECAREM           0.040       0.021      0.033      -0.005       0.078
    PAYER              0.086       0.052      0.034      -0.008       0.198
    MHT                0.043       0.017      0.005       0.011       0.079      *
    MAGE               0.087       0.112      0.203      -0.142       0.307
    BMI                0.016       0.083      0.417      -0.145       0.185
    MEDUC              0.241       0.277      0.171      -0.309       0.764
    CIG0              -0.051       0.062      0.176      -0.184       0.062
    AFRAMM            -0.004       0.029      0.439      -0.061       0.052
    MHISP             -0.038       0.030      0.075      -0.104       0.015
    OTHM               0.008       0.036      0.403      -0.059       0.084
    PRGBP             -0.365       0.102      0.003      -0.649      -0.266      *
    PRGDM             -0.176       0.112      0.036      -0.440       0.035
    SEXINF            -0.008       0.021      0.303      -0.063       0.023
    FAGE              -0.012       0.032      0.310      -0.059       0.067
    AFRAMF            -0.052       0.025      0.015      -0.103      -0.005      *
    FHISP             -0.022       0.024      0.153      -0.074       0.021
    OTHF              -0.032       0.026      0.104      -0.081       0.020
    WIC               -0.106       0.255      0.329      -0.602       0.419

 BWT        ON
    PRECAREM          -0.005       0.024      0.385      -0.058       0.042
    PAYER              0.050       0.059      0.152      -0.067       0.169
    AFRAMM            -0.069       0.034      0.023      -0.136      -0.002      *
    MHISP             -0.010       0.042      0.367      -0.090       0.083
    OTHM              -0.028       0.054      0.222      -0.167       0.055
    CIG0              -0.084       0.076      0.122      -0.218       0.094
    MAGE              -0.099       0.171      0.241      -0.508       0.185
    BMI                0.215       0.128      0.038      -0.033       0.504
    MEDUC             -0.209       0.438      0.273      -1.247       0.623
    PRGBP             -0.216       0.147      0.052      -0.485       0.149
    PRGDM              0.027       0.200      0.367      -0.167       0.642
    MHT                0.176       0.020      0.000       0.141       0.220      *
    SEXINF             0.129       0.025      0.000       0.097       0.197      *
    FAGE              -0.019       0.036      0.204      -0.112       0.037
    AFRAMF            -0.056       0.027      0.017      -0.109      -0.006      *
    FHISP             -0.064       0.029      0.023      -0.117      -0.002      *
    OTHF              -0.119       0.031      0.000      -0.194      -0.069      *
    WIC                0.260       0.411      0.219      -0.487       1.242

 PRECAREM   ON
    AFRAMF             0.043       0.020      0.014       0.005       0.082      *
    AFRAMM             0.010       0.021      0.317      -0.032       0.052
    FHISP             -0.004       0.017      0.400      -0.038       0.029
    MHISP              0.033       0.020      0.056      -0.009       0.071
    OTHF              -0.008       0.020      0.344      -0.046       0.031
    OTHM               0.033       0.021      0.056      -0.008       0.076
    MAGE              -0.027       0.060      0.294      -0.131       0.115
    MEDUC             -0.095       0.154      0.244      -0.369       0.264
    PAYER             -0.133       0.034      0.000      -0.199      -0.067      *
    CIG0              -0.003       0.043      0.475      -0.092       0.077
    BMI               -0.004       0.064      0.469      -0.153       0.106
    WIC               -0.032       0.157      0.397      -0.400       0.242

 CIG0       ON
    AFRAMM            -0.191       0.040      0.000      -0.269      -0.114      *
    MHISP             -0.224       0.041      0.000      -0.303      -0.146      *
    OTHM              -0.166       0.049      0.000      -0.262      -0.071      *
    AFRAMF            -0.057       0.037      0.048      -0.131       0.010
    FHISP             -0.150       0.046      0.001      -0.252      -0.079      *
    OTHF              -0.023       0.041      0.284      -0.106       0.055

 MHT        ON
    AFRAMM             0.005       0.012      0.345      -0.020       0.029
    MHISP             -0.195       0.013      0.000      -0.221      -0.171      *
    OTHM              -0.207       0.011      0.000      -0.230      -0.185      *

 MEDUC      ON
    AFRAMM             0.028       0.023      0.079      -0.029       0.066
    MHISP             -0.009       0.026      0.313      -0.078       0.030
    OTHM              -0.030       0.018      0.031      -0.073       0.001
    CIG0              -0.015       0.036      0.317      -0.070       0.063

 BMI        ON
    MEDUC              0.472       0.078      0.000       0.328       0.624      *
    MAGE               0.327       0.038      0.000       0.247       0.392      *
    AFRAMM            -0.011       0.025      0.309      -0.060       0.039
    MHISP             -0.051       0.027      0.033      -0.100       0.007
    OTHM              -0.083       0.022      0.000      -0.124      -0.039      *
    CIG0              -0.101       0.047      0.007      -0.195      -0.020      *

 PAYER    WITH
    WIC               -0.415       0.039      0.000      -0.492      -0.338      *
    BMI                0.185       0.033      0.000       0.124       0.252      *
    CIG0              -0.073       0.044      0.061      -0.154       0.019

 FAGE     WITH
    MAGE               0.664       0.008      0.000       0.647       0.679      *

 FEDUC    WITH
    MEDUC              0.266       0.028      0.000       0.206       0.316      *

 WIC      WITH
    BMI               -0.447       0.085      0.000      -0.613      -0.290      *
    CIG0              -0.005       0.068      0.472      -0.138       0.126

 PRGBP    WITH
    PRECAREM          -0.035       0.083      0.186      -0.309       0.099
    PRGDM             -0.081       0.173      0.282      -0.483       0.267

 PRGDM    WITH
    PRECAREM           0.014       0.074      0.389      -0.123       0.199

 MEDUC    WITH
    MAGE               0.059       0.017      0.000       0.028       0.093      *

 OBGEST   WITH
    BWT                0.466       0.022      0.000       0.435       0.524      *

 Intercepts
    FAGE               0.009       0.018      0.286      -0.033       0.040
    MAGE               0.542       0.017      0.000       0.508       0.574      *
    MHT               -0.054       0.014      0.000      -0.083      -0.027      *
    BMI               -0.102       0.040      0.024      -0.150      -0.004      *
    PRECAREM          -0.228       0.026      0.000      -0.283      -0.180      *
    OBGEST             0.093       0.032      0.007       0.026       0.154      *
    BWT               -0.388       0.031      0.000      -0.448      -0.326      *
    SOCDEP             0.000       0.000      1.000       0.000       0.000

 Thresholds
    FEDUC$1           -1.559       0.030      0.000      -1.620      -1.513      *
    FEDUC$2           -0.541       0.018      0.000      -0.575      -0.504      *
    FEDUC$3           -0.062       0.018      0.001      -0.096      -0.024      *
    FEDUC$4            0.130       0.019      0.000       0.096       0.172      *
    FEDUC$5            1.549       0.038      0.000       1.495       1.645      *
    PAYER$1           -0.737       0.022      0.000      -0.781      -0.699      *
    MEDUC$1           -1.724       0.049      0.000      -1.849      -1.672      *
    MEDUC$2           -0.789       0.025      0.000      -0.838      -0.750      *
    MEDUC$3           -0.306       0.019      0.000      -0.343      -0.270      *
    MEDUC$4           -0.061       0.018      0.001      -0.096      -0.025      *
    MEDUC$5            1.508       0.045      0.000       1.452       1.616      *
    CIG0$1             1.419       0.056      0.000       1.325       1.491      *
    WIC$1              0.985       0.045      0.000       0.932       1.124      *
    PRGBP$1            1.440       0.138      0.000       1.051       1.599      *
    PRGDM$1            1.807       0.182      0.000       1.195       1.961      *

 Residual Variances
    FAGE               0.689       0.016      0.000       0.662       0.725      *
    MAGE               0.519       0.021      0.000       0.487       0.570      *
    MHT                0.892       0.007      0.000       0.879       0.906      *
    BMI                0.802       0.035      0.000       0.731       0.868      *
    PRECAREM           0.951       0.013      0.000       0.917       0.963      *
    OBGEST             0.848       0.022      0.000       0.795       0.880      *
    BWT                0.853       0.030      0.000       0.767       0.881      *
    SOCDEP             0.821       0.026      0.000       0.766       0.872      *


R-SQUARE

                                Posterior  One-Tailed         95% C.I.
    Variable        Estimate       S.D.      P-Value   Lower 2.5%  Upper 2.5%

    FEDUC              0.561       0.020      0.000       0.506       0.588
    PAYER              0.567       0.024      0.000       0.504       0.603
    MEDUC              0.735       0.024      0.000       0.686       0.775
    CIG0               0.331       0.041      0.000       0.268       0.405
    WIC                0.740       0.054      0.000       0.586       0.823
    PRGBP              0.183       0.253      0.000       0.071       0.933
    PRGDM              0.348       0.273      0.000       0.096       0.938
    FAGE               0.311       0.016      0.000       0.275       0.338
    MAGE               0.481       0.021      0.000       0.430       0.513
    MHT                0.108       0.007      0.000       0.094       0.121
    BMI                0.198       0.035      0.000       0.132       0.269
    PRECAREM           0.049       0.013      0.000       0.037       0.083
    OBGEST             0.152       0.022      0.000       0.120       0.205
    BWT                0.147       0.030      0.000       0.119       0.233

                                Posterior  One-Tailed         95% C.I.
    Variable        Estimate       S.D.      P-Value   Lower 2.5%  Upper 2.5%

    SOCDEP             0.179       0.026      0.000       0.128       0.234


TECHNICAL 1 OUTPUT


     PARAMETER SPECIFICATION


           TAU
              FEDUC$1       FEDUC$2       FEDUC$3       FEDUC$4       FEDUC$5
              ________      ________      ________      ________      ________
                  171           172           173           174           175


           TAU
              PAYER$1       MEDUC$1       MEDUC$2       MEDUC$3       MEDUC$4
              ________      ________      ________      ________      ________
                  176           177           178           179           180


           TAU
              MEDUC$5       CIG0$1        WIC$1         PRGBP$1       PRGDM$1
              ________      ________      ________      ________      ________
                  181           182           183           184           185


           NU
              FEDUC         PAYER         MEDUC         CIG0          WIC
              ________      ________      ________      ________      ________
                    0             0             0             0             0


           NU
              PRGBP         PRGDM         FAGE          MAGE          MHT
              ________      ________      ________      ________      ________
                    0             0             0             0             0


           NU
              BMI           PRECAREM      OBGEST        BWT           AFRAMF
              ________      ________      ________      ________      ________
                    0             0             0             0             0


           NU
              FHISP         OTHF          AFRAMM        MHISP         OTHM
              ________      ________      ________      ________      ________
                    0             0             0             0             0


           NU
              SEXINF
              ________
                    0


           LAMBDA
              SOCDEP        FEDUC         PAYER         MEDUC         CIG0
              ________      ________      ________      ________      ________
 FEDUC              0             0             0             0             0
 PAYER              0             0             0             0             0
 MEDUC              0             0             0             0             0
 CIG0               0             0             0             0             0
 WIC                0             0             0             0             0
 PRGBP              0             0             0             0             0
 PRGDM              0             0             0             0             0
 FAGE               0             0             0             0             0
 MAGE               0             0             0             0             0
 MHT                0             0             0             0             0
 BMI                0             0             0             0             0
 PRECAREM           0             0             0             0             0
 OBGEST             0             0             0             0             0
 BWT                0             0             0             0             0
 AFRAMF             0             0             0             0             0
 FHISP              0             0             0             0             0
 OTHF               0             0             0             0             0
 AFRAMM             0             0             0             0             0
 MHISP              0             0             0             0             0
 OTHM               0             0             0             0             0
 SEXINF             0             0             0             0             0


           LAMBDA
              WIC           PRGBP         PRGDM         FAGE          MAGE
              ________      ________      ________      ________      ________
 FEDUC              0             0             0             0             0
 PAYER              0             0             0             0             0
 MEDUC              0             0             0             0             0
 CIG0               0             0             0             0             0
 WIC                0             0             0             0             0
 PRGBP              0             0             0             0             0
 PRGDM              0             0             0             0             0
 FAGE               0             0             0             0             0
 MAGE               0             0             0             0             0
 MHT                0             0             0             0             0
 BMI                0             0             0             0             0
 PRECAREM           0             0             0             0             0
 OBGEST             0             0             0             0             0
 BWT                0             0             0             0             0
 AFRAMF             0             0             0             0             0
 FHISP              0             0             0             0             0
 OTHF               0             0             0             0             0
 AFRAMM             0             0             0             0             0
 MHISP              0             0             0             0             0
 OTHM               0             0             0             0             0
 SEXINF             0             0             0             0             0


           LAMBDA
              MHT           BMI           PRECAREM      OBGEST        BWT
              ________      ________      ________      ________      ________
 FEDUC              0             0             0             0             0
 PAYER              0             0             0             0             0
 MEDUC              0             0             0             0             0
 CIG0               0             0             0             0             0
 WIC                0             0             0             0             0
 PRGBP              0             0             0             0             0
 PRGDM              0             0             0             0             0
 FAGE               0             0             0             0             0
 MAGE               0             0             0             0             0
 MHT                0             0             0             0             0
 BMI                0             0             0             0             0
 PRECAREM           0             0             0             0             0
 OBGEST             0             0             0             0             0
 BWT                0             0             0             0             0
 AFRAMF             0             0             0             0             0
 FHISP              0             0             0             0             0
 OTHF               0             0             0             0             0
 AFRAMM             0             0             0             0             0
 MHISP              0             0             0             0             0
 OTHM               0             0             0             0             0
 SEXINF             0             0             0             0             0


           LAMBDA
              AFRAMF        FHISP         OTHF          AFRAMM        MHISP
              ________      ________      ________      ________      ________
 FEDUC              0             0             0             0             0
 PAYER              0             0             0             0             0
 MEDUC              0             0             0             0             0
 CIG0               0             0             0             0             0
 WIC                0             0             0             0             0
 PRGBP              0             0             0             0             0
 PRGDM              0             0             0             0             0
 FAGE               0             0             0             0             0
 MAGE               0             0             0             0             0
 MHT                0             0             0             0             0
 BMI                0             0             0             0             0
 PRECAREM           0             0             0             0             0
 OBGEST             0             0             0             0             0
 BWT                0             0             0             0             0
 AFRAMF             0             0             0             0             0
 FHISP              0             0             0             0             0
 OTHF               0             0             0             0             0
 AFRAMM             0             0             0             0             0
 MHISP              0             0             0             0             0
 OTHM               0             0             0             0             0
 SEXINF             0             0             0             0             0


           LAMBDA
              OTHM          SEXINF
              ________      ________
 FEDUC              0             0
 PAYER              0             0
 MEDUC              0             0
 CIG0               0             0
 WIC                0             0
 PRGBP              0             0
 PRGDM              0             0
 FAGE               0             0
 MAGE               0             0
 MHT                0             0
 BMI                0             0
 PRECAREM           0             0
 OBGEST             0             0
 BWT                0             0
 AFRAMF             0             0
 FHISP              0             0
 OTHF               0             0
 AFRAMM             0             0
 MHISP              0             0
 OTHM               0             0
 SEXINF             0             0


           THETA
              FEDUC         PAYER         MEDUC         CIG0          WIC
              ________      ________      ________      ________      ________
 FEDUC              0
 PAYER              0             0
 MEDUC              0             0             0
 CIG0               0             0             0             0
 WIC                0             0             0             0             0
 PRGBP              0             0             0             0             0
 PRGDM              0             0             0             0             0
 FAGE               0             0             0             0             0
 MAGE               0             0             0             0             0
 MHT                0             0             0             0             0
 BMI                0             0             0             0             0
 PRECAREM           0             0             0             0             0
 OBGEST             0             0             0             0             0
 BWT                0             0             0             0             0
 AFRAMF             0             0             0             0             0
 FHISP              0             0             0             0             0
 OTHF               0             0             0             0             0
 AFRAMM             0             0             0             0             0
 MHISP              0             0             0             0             0
 OTHM               0             0             0             0             0
 SEXINF             0             0             0             0             0


           THETA
              PRGBP         PRGDM         FAGE          MAGE          MHT
              ________      ________      ________      ________      ________
 PRGBP              0
 PRGDM              0             0
 FAGE               0             0             0
 MAGE               0             0             0             0
 MHT                0             0             0             0             0
 BMI                0             0             0             0             0
 PRECAREM           0             0             0             0             0
 OBGEST             0             0             0             0             0
 BWT                0             0             0             0             0
 AFRAMF             0             0             0             0             0
 FHISP              0             0             0             0             0
 OTHF               0             0             0             0             0
 AFRAMM             0             0             0             0             0
 MHISP              0             0             0             0             0
 OTHM               0             0             0             0             0
 SEXINF             0             0             0             0             0


           THETA
              BMI           PRECAREM      OBGEST        BWT           AFRAMF
              ________      ________      ________      ________      ________
 BMI                0
 PRECAREM           0             0
 OBGEST             0             0             0
 BWT                0             0             0             0
 AFRAMF             0             0             0             0             0
 FHISP              0             0             0             0             0
 OTHF               0             0             0             0             0
 AFRAMM             0             0             0             0             0
 MHISP              0             0             0             0             0
 OTHM               0             0             0             0             0
 SEXINF             0             0             0             0             0


           THETA
              FHISP         OTHF          AFRAMM        MHISP         OTHM
              ________      ________      ________      ________      ________
 FHISP              0
 OTHF               0             0
 AFRAMM             0             0             0
 MHISP              0             0             0             0
 OTHM               0             0             0             0             0
 SEXINF             0             0             0             0             0


           THETA
              SEXINF
              ________
 SEXINF             0


           ALPHA
              SOCDEP        FEDUC         PAYER         MEDUC         CIG0
              ________      ________      ________      ________      ________
                    0             0             0             0             0


           ALPHA
              WIC           PRGBP         PRGDM         FAGE          MAGE
              ________      ________      ________      ________      ________
                    0             0             0             1             2


           ALPHA
              MHT           BMI           PRECAREM      OBGEST        BWT
              ________      ________      ________      ________      ________
                    3             4             5             6             7


           ALPHA
              AFRAMF        FHISP         OTHF          AFRAMM        MHISP
              ________      ________      ________      ________      ________
                    0             0             0             0             0


           ALPHA
              OTHM          SEXINF
              ________      ________
                    0             0


           BETA
              SOCDEP        FEDUC         PAYER         MEDUC         CIG0
              ________      ________      ________      ________      ________
 SOCDEP             0             0             0             0             0
 FEDUC             14             0             0             0             0
 PAYER             19            20             0             0             0
 MEDUC             28             0             0             0            29
 CIG0              33             0             0             0             0
 WIC               40             0             0            41             0
 PRGBP             49             0            50            51            52
 PRGDM             65             0            66            67            68
 FAGE              81             0             0             0             0
 MAGE              85             0             0             0            86
 MHT               90             0             0             0             0
 BMI               94             0             0            95            96
 PRECAREM         101             0           102           103           104
 OBGEST           114             0           115           116           117
 BWT              133             0           134           135           136
 AFRAMF             0             0             0             0             0
 FHISP              0             0             0             0             0
 OTHF               0             0             0             0             0
 AFRAMM             0             0             0             0             0
 MHISP              0             0             0             0             0
 OTHM               0             0             0             0             0
 SEXINF             0             0             0             0             0


           BETA
              WIC           PRGBP         PRGDM         FAGE          MAGE
              ________      ________      ________      ________      ________
 SOCDEP             0             0             0             0             0
 FEDUC              0             0             0            15             0
 PAYER              0             0             0            21             0
 MEDUC              0             0             0             0             0
 CIG0               0             0             0             0             0
 WIC                0             0             0             0            42
 PRGBP             53             0             0            54            55
 PRGDM             69             0             0            70            71
 FAGE               0             0             0             0             0
 MAGE               0             0             0             0             0
 MHT                0             0             0             0             0
 BMI                0             0             0             0            97
 PRECAREM         105             0             0             0           106
 OBGEST           118           119           120           121           122
 BWT              137           138           139           140           141
 AFRAMF             0             0             0             0             0
 FHISP              0             0             0             0             0
 OTHF               0             0             0             0             0
 AFRAMM             0             0             0             0             0
 MHISP              0             0             0             0             0
 OTHM               0             0             0             0             0
 SEXINF             0             0             0             0             0


           BETA
              MHT           BMI           PRECAREM      OBGEST        BWT
              ________      ________      ________      ________      ________
 SOCDEP             0             0             0             0             0
 FEDUC              0             0             0             0             0
 PAYER              0             0             0             0             0
 MEDUC              0             0             0             0             0
 CIG0               0             0             0             0             0
 WIC                0             0             0             0             0
 PRGBP             56            57             0             0             0
 PRGDM             72            73             0             0             0
 FAGE               0             0             0             0             0
 MAGE               0             0             0             0             0
 MHT                0             0             0             0             0
 BMI                0             0             0             0             0
 PRECAREM           0           107             0             0             0
 OBGEST           123           124           125             0             0
 BWT              142           143           144             0             0
 AFRAMF             0             0             0             0             0
 FHISP              0             0             0             0             0
 OTHF               0             0             0             0             0
 AFRAMM             0             0             0             0             0
 MHISP              0             0             0             0             0
 OTHM               0             0             0             0             0
 SEXINF             0             0             0             0             0


           BETA
              AFRAMF        FHISP         OTHF          AFRAMM        MHISP
              ________      ________      ________      ________      ________
 SOCDEP             8             9            10            11            12
 FEDUC             16            17            18             0             0
 PAYER             22            23            24            25            26
 MEDUC              0             0             0            30            31
 CIG0              34            35            36            37            38
 WIC               43            44            45            46            47
 PRGBP             58            59            60            61            62
 PRGDM             74            75            76            77            78
 FAGE              82            83            84             0             0
 MAGE               0             0             0            87            88
 MHT                0             0             0            91            92
 BMI                0             0             0            98            99
 PRECAREM         108           109           110           111           112
 OBGEST           126           127           128           129           130
 BWT              145           146           147           148           149
 AFRAMF             0             0             0             0             0
 FHISP              0             0             0             0             0
 OTHF               0             0             0             0             0
 AFRAMM             0             0             0             0             0
 MHISP              0             0             0             0             0
 OTHM               0             0             0             0             0
 SEXINF             0             0             0             0             0


           BETA
              OTHM          SEXINF
              ________      ________
 SOCDEP            13             0
 FEDUC              0             0
 PAYER             27             0
 MEDUC             32             0
 CIG0              39             0
 WIC               48             0
 PRGBP             63            64
 PRGDM             79            80
 FAGE               0             0
 MAGE              89             0
 MHT               93             0
 BMI              100             0
 PRECAREM         113             0
 OBGEST           131           132
 BWT              150           151
 AFRAMF             0             0
 FHISP              0             0
 OTHF               0             0
 AFRAMM             0             0
 MHISP              0             0
 OTHM               0             0
 SEXINF             0             0


           PSI
              SOCDEP        FEDUC         PAYER         MEDUC         CIG0
              ________      ________      ________      ________      ________
 SOCDEP             0
 FEDUC              0             0
 PAYER              0             0             0
 MEDUC              0           152             0             0
 CIG0               0             0           153             0             0
 WIC                0             0           154             0           155
 PRGBP              0             0             0             0             0
 PRGDM              0             0             0             0             0
 FAGE               0             0             0             0             0
 MAGE               0             0             0           158             0
 MHT                0             0             0             0             0
 BMI                0             0           162             0             0
 PRECAREM           0             0             0             0             0
 OBGEST             0             0             0             0             0
 BWT                0             0             0             0             0
 AFRAMF             0             0             0             0             0
 FHISP              0             0             0             0             0
 OTHF               0             0             0             0             0
 AFRAMM             0             0             0             0             0
 MHISP              0             0             0             0             0
 OTHM               0             0             0             0             0
 SEXINF             0             0             0             0             0


           PSI
              WIC           PRGBP         PRGDM         FAGE          MAGE
              ________      ________      ________      ________      ________
 WIC                0
 PRGBP              0             0
 PRGDM              0           156             0
 FAGE               0             0             0           157
 MAGE               0             0             0           159           160
 MHT                0             0             0             0             0
 BMI              163             0             0             0             0
 PRECAREM           0           165           166             0             0
 OBGEST             0             0             0             0             0
 BWT                0             0             0             0             0
 AFRAMF             0             0             0             0             0
 FHISP              0             0             0             0             0
 OTHF               0             0             0             0             0
 AFRAMM             0             0             0             0             0
 MHISP              0             0             0             0             0
 OTHM               0             0             0             0             0
 SEXINF             0             0             0             0             0


           PSI
              MHT           BMI           PRECAREM      OBGEST        BWT
              ________      ________      ________      ________      ________
 MHT              161
 BMI                0           164
 PRECAREM           0             0           167
 OBGEST             0             0             0           168
 BWT                0             0             0           169           170
 AFRAMF             0             0             0             0             0
 FHISP              0             0             0             0             0
 OTHF               0             0             0             0             0
 AFRAMM             0             0             0             0             0
 MHISP              0             0             0             0             0
 OTHM               0             0             0             0             0
 SEXINF             0             0             0             0             0


           PSI
              AFRAMF        FHISP         OTHF          AFRAMM        MHISP
              ________      ________      ________      ________      ________
 AFRAMF             0
 FHISP              0             0
 OTHF               0             0             0
 AFRAMM             0             0             0             0
 MHISP              0             0             0             0             0
 OTHM               0             0             0             0             0
 SEXINF             0             0             0             0             0


           PSI
              OTHM          SEXINF
              ________      ________
 OTHM               0
 SEXINF             0             0


     STARTING VALUES


           TAU
              FEDUC$1       FEDUC$2       FEDUC$3       FEDUC$4       FEDUC$5
              ________      ________      ________      ________      ________
               -2.500        -0.850         0.000         0.250         2.500


           TAU
              PAYER$1       MEDUC$1       MEDUC$2       MEDUC$3       MEDUC$4
              ________      ________      ________      ________      ________
               -1.000        -3.000        -1.400        -0.500        -0.100


           TAU
              MEDUC$5       CIG0$1        WIC$1         PRGBP$1       PRGDM$1
              ________      ________      ________      ________      ________
                2.700         1.700         1.400         1.400         1.850


           NU
              FEDUC         PAYER         MEDUC         CIG0          WIC
              ________      ________      ________      ________      ________
                0.000         0.000         0.000         0.000         0.000


           NU
              PRGBP         PRGDM         FAGE          MAGE          MHT
              ________      ________      ________      ________      ________
                0.000         0.000         0.000         0.000         0.000


           NU
              BMI           PRECAREM      OBGEST        BWT           AFRAMF
              ________      ________      ________      ________      ________
                0.000         0.000         0.000         0.000         0.000


           NU
              FHISP         OTHF          AFRAMM        MHISP         OTHM
              ________      ________      ________      ________      ________
                0.000         0.000         0.000         0.000         0.000


           NU
              SEXINF
              ________
                0.000


           LAMBDA
              SOCDEP        FEDUC         PAYER         MEDUC         CIG0
              ________      ________      ________      ________      ________
 FEDUC          0.000         1.000         0.000         0.000         0.000
 PAYER          0.000         0.000         1.000         0.000         0.000
 MEDUC          0.000         0.000         0.000         1.000         0.000
 CIG0           0.000         0.000         0.000         0.000         1.000
 WIC            0.000         0.000         0.000         0.000         0.000
 PRGBP          0.000         0.000         0.000         0.000         0.000
 PRGDM          0.000         0.000         0.000         0.000         0.000
 FAGE           0.000         0.000         0.000         0.000         0.000
 MAGE           0.000         0.000         0.000         0.000         0.000
 MHT            0.000         0.000         0.000         0.000         0.000
 BMI            0.000         0.000         0.000         0.000         0.000
 PRECAREM       0.000         0.000         0.000         0.000         0.000
 OBGEST         0.000         0.000         0.000         0.000         0.000
 BWT            0.000         0.000         0.000         0.000         0.000
 AFRAMF         0.000         0.000         0.000         0.000         0.000
 FHISP          0.000         0.000         0.000         0.000         0.000
 OTHF           0.000         0.000         0.000         0.000         0.000
 AFRAMM         0.000         0.000         0.000         0.000         0.000
 MHISP          0.000         0.000         0.000         0.000         0.000
 OTHM           0.000         0.000         0.000         0.000         0.000
 SEXINF         0.000         0.000         0.000         0.000         0.000


           LAMBDA
              WIC           PRGBP         PRGDM         FAGE          MAGE
              ________      ________      ________      ________      ________
 FEDUC          0.000         0.000         0.000         0.000         0.000
 PAYER          0.000         0.000         0.000         0.000         0.000
 MEDUC          0.000         0.000         0.000         0.000         0.000
 CIG0           0.000         0.000         0.000         0.000         0.000
 WIC            1.000         0.000         0.000         0.000         0.000
 PRGBP          0.000         1.000         0.000         0.000         0.000
 PRGDM          0.000         0.000         1.000         0.000         0.000
 FAGE           0.000         0.000         0.000         1.000         0.000
 MAGE           0.000         0.000         0.000         0.000         1.000
 MHT            0.000         0.000         0.000         0.000         0.000
 BMI            0.000         0.000         0.000         0.000         0.000
 PRECAREM       0.000         0.000         0.000         0.000         0.000
 OBGEST         0.000         0.000         0.000         0.000         0.000
 BWT            0.000         0.000         0.000         0.000         0.000
 AFRAMF         0.000         0.000         0.000         0.000         0.000
 FHISP          0.000         0.000         0.000         0.000         0.000
 OTHF           0.000         0.000         0.000         0.000         0.000
 AFRAMM         0.000         0.000         0.000         0.000         0.000
 MHISP          0.000         0.000         0.000         0.000         0.000
 OTHM           0.000         0.000         0.000         0.000         0.000
 SEXINF         0.000         0.000         0.000         0.000         0.000


           LAMBDA
              MHT           BMI           PRECAREM      OBGEST        BWT
              ________      ________      ________      ________      ________
 FEDUC          0.000         0.000         0.000         0.000         0.000
 PAYER          0.000         0.000         0.000         0.000         0.000
 MEDUC          0.000         0.000         0.000         0.000         0.000
 CIG0           0.000         0.000         0.000         0.000         0.000
 WIC            0.000         0.000         0.000         0.000         0.000
 PRGBP          0.000         0.000         0.000         0.000         0.000
 PRGDM          0.000         0.000         0.000         0.000         0.000
 FAGE           0.000         0.000         0.000         0.000         0.000
 MAGE           0.000         0.000         0.000         0.000         0.000
 MHT            1.000         0.000         0.000         0.000         0.000
 BMI            0.000         1.000         0.000         0.000         0.000
 PRECAREM       0.000         0.000         1.000         0.000         0.000
 OBGEST         0.000         0.000         0.000         1.000         0.000
 BWT            0.000         0.000         0.000         0.000         1.000
 AFRAMF         0.000         0.000         0.000         0.000         0.000
 FHISP          0.000         0.000         0.000         0.000         0.000
 OTHF           0.000         0.000         0.000         0.000         0.000
 AFRAMM         0.000         0.000         0.000         0.000         0.000
 MHISP          0.000         0.000         0.000         0.000         0.000
 OTHM           0.000         0.000         0.000         0.000         0.000
 SEXINF         0.000         0.000         0.000         0.000         0.000


           LAMBDA
              AFRAMF        FHISP         OTHF          AFRAMM        MHISP
              ________      ________      ________      ________      ________
 FEDUC          0.000         0.000         0.000         0.000         0.000
 PAYER          0.000         0.000         0.000         0.000         0.000
 MEDUC          0.000         0.000         0.000         0.000         0.000
 CIG0           0.000         0.000         0.000         0.000         0.000
 WIC            0.000         0.000         0.000         0.000         0.000
 PRGBP          0.000         0.000         0.000         0.000         0.000
 PRGDM          0.000         0.000         0.000         0.000         0.000
 FAGE           0.000         0.000         0.000         0.000         0.000
 MAGE           0.000         0.000         0.000         0.000         0.000
 MHT            0.000         0.000         0.000         0.000         0.000
 BMI            0.000         0.000         0.000         0.000         0.000
 PRECAREM       0.000         0.000         0.000         0.000         0.000
 OBGEST         0.000         0.000         0.000         0.000         0.000
 BWT            0.000         0.000         0.000         0.000         0.000
 AFRAMF         1.000         0.000         0.000         0.000         0.000
 FHISP          0.000         1.000         0.000         0.000         0.000
 OTHF           0.000         0.000         1.000         0.000         0.000
 AFRAMM         0.000         0.000         0.000         1.000         0.000
 MHISP          0.000         0.000         0.000         0.000         1.000
 OTHM           0.000         0.000         0.000         0.000         0.000
 SEXINF         0.000         0.000         0.000         0.000         0.000


           LAMBDA
              OTHM          SEXINF
              ________      ________
 FEDUC          0.000         0.000
 PAYER          0.000         0.000
 MEDUC          0.000         0.000
 CIG0           0.000         0.000
 WIC            0.000         0.000
 PRGBP          0.000         0.000
 PRGDM          0.000         0.000
 FAGE           0.000         0.000
 MAGE           0.000         0.000
 MHT            0.000         0.000
 BMI            0.000         0.000
 PRECAREM       0.000         0.000
 OBGEST         0.000         0.000
 BWT            0.000         0.000
 AFRAMF         0.000         0.000
 FHISP          0.000         0.000
 OTHF           0.000         0.000
 AFRAMM         0.000         0.000
 MHISP          0.000         0.000
 OTHM           1.000         0.000
 SEXINF         0.000         1.000


           THETA
              FEDUC         PAYER         MEDUC         CIG0          WIC
              ________      ________      ________      ________      ________
 FEDUC          0.000
 PAYER          0.000         0.000
 MEDUC          0.000         0.000         0.000
 CIG0           0.000         0.000         0.000         0.000
 WIC            0.000         0.000         0.000         0.000         0.000
 PRGBP          0.000         0.000         0.000         0.000         0.000
 PRGDM          0.000         0.000         0.000         0.000         0.000
 FAGE           0.000         0.000         0.000         0.000         0.000
 MAGE           0.000         0.000         0.000         0.000         0.000
 MHT            0.000         0.000         0.000         0.000         0.000
 BMI            0.000         0.000         0.000         0.000         0.000
 PRECAREM       0.000         0.000         0.000         0.000         0.000
 OBGEST         0.000         0.000         0.000         0.000         0.000
 BWT            0.000         0.000         0.000         0.000         0.000
 AFRAMF         0.000         0.000         0.000         0.000         0.000
 FHISP          0.000         0.000         0.000         0.000         0.000
 OTHF           0.000         0.000         0.000         0.000         0.000
 AFRAMM         0.000         0.000         0.000         0.000         0.000
 MHISP          0.000         0.000         0.000         0.000         0.000
 OTHM           0.000         0.000         0.000         0.000         0.000
 SEXINF         0.000         0.000         0.000         0.000         0.000


           THETA
              PRGBP         PRGDM         FAGE          MAGE          MHT
              ________      ________      ________      ________      ________
 PRGBP          0.000
 PRGDM          0.000         0.000
 FAGE           0.000         0.000         0.000
 MAGE           0.000         0.000         0.000         0.000
 MHT            0.000         0.000         0.000         0.000         0.000
 BMI            0.000         0.000         0.000         0.000         0.000
 PRECAREM       0.000         0.000         0.000         0.000         0.000
 OBGEST         0.000         0.000         0.000         0.000         0.000
 BWT            0.000         0.000         0.000         0.000         0.000
 AFRAMF         0.000         0.000         0.000         0.000         0.000
 FHISP          0.000         0.000         0.000         0.000         0.000
 OTHF           0.000         0.000         0.000         0.000         0.000
 AFRAMM         0.000         0.000         0.000         0.000         0.000
 MHISP          0.000         0.000         0.000         0.000         0.000
 OTHM           0.000         0.000         0.000         0.000         0.000
 SEXINF         0.000         0.000         0.000         0.000         0.000


           THETA
              BMI           PRECAREM      OBGEST        BWT           AFRAMF
              ________      ________      ________      ________      ________
 BMI            0.000
 PRECAREM       0.000         0.000
 OBGEST         0.000         0.000         0.000
 BWT            0.000         0.000         0.000         0.000
 AFRAMF         0.000         0.000         0.000         0.000         0.000
 FHISP          0.000         0.000         0.000         0.000         0.000
 OTHF           0.000         0.000         0.000         0.000         0.000
 AFRAMM         0.000         0.000         0.000         0.000         0.000
 MHISP          0.000         0.000         0.000         0.000         0.000
 OTHM           0.000         0.000         0.000         0.000         0.000
 SEXINF         0.000         0.000         0.000         0.000         0.000


           THETA
              FHISP         OTHF          AFRAMM        MHISP         OTHM
              ________      ________      ________      ________      ________
 FHISP          0.000
 OTHF           0.000         0.000
 AFRAMM         0.000         0.000         0.000
 MHISP          0.000         0.000         0.000         0.000
 OTHM           0.000         0.000         0.000         0.000         0.000
 SEXINF         0.000         0.000         0.000         0.000         0.000


           THETA
              SEXINF
              ________
 SEXINF         0.000


           ALPHA
              SOCDEP        FEDUC         PAYER         MEDUC         CIG0
              ________      ________      ________      ________      ________
                0.000         0.000         0.000         0.000         0.000


           ALPHA
              WIC           PRGBP         PRGDM         FAGE          MAGE
              ________      ________      ________      ________      ________
                0.000         0.000         0.000         0.030         0.600


           ALPHA
              MHT           BMI           PRECAREM      OBGEST        BWT
              ________      ________      ________      ________      ________
               -0.033        -0.040        -0.225         0.100        -0.175


           ALPHA
              AFRAMF        FHISP         OTHF          AFRAMM        MHISP
              ________      ________      ________      ________      ________
                0.000         0.000         0.000         0.000         0.000


           ALPHA
              OTHM          SEXINF
              ________      ________
                0.000         0.000


           BETA
              SOCDEP        FEDUC         PAYER         MEDUC         CIG0
              ________      ________      ________      ________      ________
 SOCDEP         0.000         0.000         0.000         0.000         0.000
 FEDUC         -1.000         0.000         0.000         0.000         0.000
 PAYER         -1.000         0.020         0.000         0.000         0.000
 MEDUC         -1.330         0.000         0.000         0.000        -0.067
 CIG0           0.500         0.000         0.000         0.000         0.000
 WIC            1.000         0.000         0.000         0.033         0.000
 PRGBP          0.175         0.000         0.027         0.030         0.000
 PRGDM          0.050         0.000         0.010         0.000         0.050
 FAGE          -0.670         0.000         0.000         0.000         0.000
 MAGE          -0.700         0.000         0.000         0.000         0.015
 MHT           -0.100         0.000         0.000         0.000         0.000
 BMI            0.500         0.000         0.000         0.125        -0.020
 PRECAREM       0.100         0.000        -0.125        -0.050         0.018
 OBGEST        -0.125         0.000        -0.018        -0.018         0.000
 BWT           -0.033         0.000         0.000        -0.010        -0.030
 AFRAMF         0.000         0.000         0.000         0.000         0.000
 FHISP          0.000         0.000         0.000         0.000         0.000
 OTHF           0.000         0.000         0.000         0.000         0.000
 AFRAMM         0.000         0.000         0.000         0.000         0.000
 MHISP          0.000         0.000         0.000         0.000         0.000
 OTHM           0.000         0.000         0.000         0.000         0.000
 SEXINF         0.000         0.000         0.000         0.000         0.000


           BETA
              WIC           PRGBP         PRGDM         FAGE          MAGE
              ________      ________      ________      ________      ________
 SOCDEP         0.000         0.000         0.000         0.000         0.000
 FEDUC          0.000         0.000         0.000         0.015         0.000
 PAYER          0.000         0.000         0.000         0.000         0.000
 MEDUC          0.000         0.000         0.000         0.000         0.000
 CIG0           0.000         0.000         0.000         0.000         0.000
 WIC            0.000         0.000         0.000         0.000        -0.075
 PRGBP         -0.027         0.000         0.000        -0.020         0.050
 PRGDM          0.000         0.000         0.000         0.010         0.175
 FAGE           0.000         0.000         0.000         0.000         0.000
 MAGE           0.000         0.000         0.000         0.000         0.000
 MHT            0.000         0.000         0.000         0.000         0.000
 BMI            0.000         0.000         0.000         0.000         0.200
 PRECAREM      -0.100         0.000         0.000         0.000        -0.020
 OBGEST         0.018        -0.375        -0.175         0.000         0.000
 BWT            0.005        -0.075         0.000         0.000        -0.015
 AFRAMF         0.000         0.000         0.000         0.000         0.000
 FHISP          0.000         0.000         0.000         0.000         0.000
 OTHF           0.000         0.000         0.000         0.000         0.000
 AFRAMM         0.000         0.000         0.000         0.000         0.000
 MHISP          0.000         0.000         0.000         0.000         0.000
 OTHM           0.000         0.000         0.000         0.000         0.000
 SEXINF         0.000         0.000         0.000         0.000         0.000


           BETA
              MHT           BMI           PRECAREM      OBGEST        BWT
              ________      ________      ________      ________      ________
 SOCDEP         0.000         0.000         0.000         0.000         0.000
 FEDUC          0.000         0.000         0.000         0.000         0.000
 PAYER          0.000         0.000         0.000         0.000         0.000
 MEDUC          0.000         0.000         0.000         0.000         0.000
 CIG0           0.000         0.000         0.000         0.000         0.000
 WIC            0.000         0.000         0.000         0.000         0.000
 PRGBP          0.027         0.175         0.000         0.000         0.000
 PRGDM         -0.100         0.200         0.000         0.000         0.000
 FAGE           0.000         0.000         0.000         0.000         0.000
 MAGE           0.000         0.000         0.000         0.000         0.000
 MHT            0.000         0.000         0.000         0.000         0.000
 BMI            0.000         0.000         0.000         0.000         0.000
 PRECAREM       0.000        -0.035         0.000         0.000         0.000
 OBGEST         0.050         0.100         0.025         0.000         0.000
 BWT            0.125         0.075         0.000         0.000         0.000
 AFRAMF         0.000         0.000         0.000         0.000         0.000
 FHISP          0.000         0.000         0.000         0.000         0.000
 OTHF           0.000         0.000         0.000         0.000         0.000
 AFRAMM         0.000         0.000         0.000         0.000         0.000
 MHISP          0.000         0.000         0.000         0.000         0.000
 OTHM           0.000         0.000         0.000         0.000         0.000
 SEXINF         0.000         0.000         0.000         0.000         0.000


           BETA
              AFRAMF        FHISP         OTHF          AFRAMM        MHISP
              ________      ________      ________      ________      ________
 SOCDEP         0.670         0.500         0.000         0.200         0.375
 FEDUC          0.100        -0.175         0.125         0.000         0.000
 PAYER         -0.150        -0.100        -0.175        -0.330        -0.200
 MEDUC          0.000         0.000         0.000         0.050        -0.175
 CIG0          -0.200        -0.500        -0.250        -0.670        -0.670
 WIC            0.200         0.200         0.250         0.350         0.200
 PRGBP         -0.075        -0.075        -0.150         0.050        -0.125
 PRGDM         -0.100        -0.025         0.100        -0.050         0.000
 FAGE           0.050        -0.175         0.100         0.000         0.000
 MAGE           0.000         0.000         0.000         0.000         0.038
 MHT            0.000         0.000         0.000         0.000        -0.330
 BMI            0.000         0.000         0.000         0.025        -0.025
 PRECAREM       0.125         0.100         0.100         0.225         0.100
 OBGEST        -0.075        -0.050        -0.020        -0.100        -0.050
 BWT           -0.050        -0.050        -0.125        -0.150        -0.010
 AFRAMF         0.000         0.000         0.000         0.000         0.000
 FHISP          0.000         0.000         0.000         0.000         0.000
 OTHF           0.000         0.000         0.000         0.000         0.000
 AFRAMM         0.000         0.000         0.000         0.000         0.000
 MHISP          0.000         0.000         0.000         0.000         0.000
 OTHM           0.000         0.000         0.000         0.000         0.000
 SEXINF         0.000         0.000         0.000         0.000         0.000


           BETA
              OTHM          SEXINF
              ________      ________
 SOCDEP        -0.500         0.000
 FEDUC          0.000         0.000
 PAYER         -0.450         0.000
 MEDUC         -0.250         0.000
 CIG0          -0.275         0.000
 WIC            0.350         0.000
 PRGBP         -0.035         0.025
 PRGDM          0.400         0.020
 FAGE           0.000         0.000
 MAGE          -0.020         0.000
 MHT           -0.475         0.000
 BMI           -0.250         0.000
 PRECAREM       0.125         0.000
 OBGEST        -0.150        -0.050
 BWT           -0.033         0.100
 AFRAMF         0.000         0.000
 FHISP          0.000         0.000
 OTHF           0.000         0.000
 AFRAMM         0.000         0.000
 MHISP          0.000         0.000
 OTHM           0.000         0.000
 SEXINF         0.000         0.000


           PSI
              SOCDEP        FEDUC         PAYER         MEDUC         CIG0
              ________      ________      ________      ________      ________
 SOCDEP         1.000
 FEDUC          0.000         1.000
 PAYER          0.000         0.000         1.000
 MEDUC          0.000         0.250         0.000         1.000
 CIG0           0.000         0.000        -0.075         0.000         1.000
 WIC            0.000         0.000        -0.450         0.000         0.100
 PRGBP          0.000         0.000         0.000         0.000         0.000
 PRGDM          0.000         0.000         0.000         0.000         0.000
 FAGE           0.000         0.000         0.000         0.000         0.000
 MAGE           0.000         0.000         0.000         0.075         0.000
 MHT            0.000         0.000         0.000         0.000         0.000
 BMI            0.000         0.000         0.150         0.000         0.000
 PRECAREM       0.000         0.000         0.000         0.000         0.000
 OBGEST         0.000         0.000         0.000         0.000         0.000
 BWT            0.000         0.000         0.000         0.000         0.000
 AFRAMF         0.000         0.000         0.000         0.000         0.000
 FHISP          0.000         0.000         0.000         0.000         0.000
 OTHF           0.000         0.000         0.000         0.000         0.000
 AFRAMM         0.000         0.000         0.000         0.000         0.000
 MHISP          0.000         0.000         0.000         0.000         0.000
 OTHM           0.000         0.000         0.000         0.000         0.000
 SEXINF         0.000         0.000         0.000         0.000         0.000


           PSI
              WIC           PRGBP         PRGDM         FAGE          MAGE
              ________      ________      ________      ________      ________
 WIC            1.000
 PRGBP          0.000         1.000
 PRGDM          0.000         0.075         1.000
 FAGE           0.000         0.000         0.000         1.000
 MAGE           0.000         0.000         0.000         0.550         0.625
 MHT            0.000         0.000         0.000         0.000         0.000
 BMI           -0.075         0.000         0.000         0.000         0.000
 PRECAREM       0.000        -0.033        -0.033         0.000         0.000
 OBGEST         0.000         0.000         0.000         0.000         0.000
 BWT            0.000         0.000         0.000         0.000         0.000
 AFRAMF         0.000         0.000         0.000         0.000         0.000
 FHISP          0.000         0.000         0.000         0.000         0.000
 OTHF           0.000         0.000         0.000         0.000         0.000
 AFRAMM         0.000         0.000         0.000         0.000         0.000
 MHISP          0.000         0.000         0.000         0.000         0.000
 OTHM           0.000         0.000         0.000         0.000         0.000
 SEXINF         0.000         0.000         0.000         0.000         0.000


           PSI
              MHT           BMI           PRECAREM      OBGEST        BWT
              ________      ________      ________      ________      ________
 MHT            0.425
 BMI            0.000         0.900
 PRECAREM       0.000         0.000         2.400
 OBGEST         0.000         0.000         0.000         1.450
 BWT            0.000         0.000         0.000         0.250         0.200
 AFRAMF         0.000         0.000         0.000         0.000         0.000
 FHISP          0.000         0.000         0.000         0.000         0.000
 OTHF           0.000         0.000         0.000         0.000         0.000
 AFRAMM         0.000         0.000         0.000         0.000         0.000
 MHISP          0.000         0.000         0.000         0.000         0.000
 OTHM           0.000         0.000         0.000         0.000         0.000
 SEXINF         0.000         0.000         0.000         0.000         0.000


           PSI
              AFRAMF        FHISP         OTHF          AFRAMM        MHISP
              ________      ________      ________      ________      ________
 AFRAMF         0.056
 FHISP          0.000         0.073
 OTHF           0.000         0.000         0.044
 AFRAMM         0.000         0.000         0.000         0.048
 MHISP          0.000         0.000         0.000         0.000         0.077
 OTHM           0.000         0.000         0.000         0.000         0.000
 SEXINF         0.000         0.000         0.000         0.000         0.000


           PSI
              OTHM          SEXINF
              ________      ________
 OTHM           0.048
 SEXINF         0.000         0.125


     PRIORS FOR ALL PARAMETERS            PRIOR MEAN      PRIOR VARIANCE     PRIOR STD. DEV.

     Parameter 1~N(0.000,1.000)              0.0000              1.0000              1.0000
     Parameter 2~N(0.000,1.000)              0.0000              1.0000              1.0000
     Parameter 3~N(0.000,1.000)              0.0000              1.0000              1.0000
     Parameter 4~N(0.000,1.000)              0.0000              1.0000              1.0000
     Parameter 5~N(0.000,1.000)              0.0000              1.0000              1.0000
     Parameter 6~N(0.000,1.000)              0.0000              1.0000              1.0000
     Parameter 7~N(0.000,1.000)              0.0000              1.0000              1.0000
     Parameter 8~N(0.500,1.000)              0.5000              1.0000              1.0000
     Parameter 9~N(0.500,1.000)              0.5000              1.0000              1.0000
     Parameter 10~N(0.000,1.000)             0.0000              1.0000              1.0000
     Parameter 11~N(0.500,1.000)             0.5000              1.0000              1.0000
     Parameter 12~N(0.500,1.000)             0.5000              1.0000              1.0000
     Parameter 13~N(0.000,1.000)             0.0000              1.0000              1.0000
     Parameter 14~N(-1.200,1.000)           -1.2000              1.0000              1.0000
     Parameter 15~N(0.000,1.000)             0.0000              1.0000              1.0000
     Parameter 16~N(0.000,1.000)             0.0000              1.0000              1.0000
     Parameter 17~N(0.000,1.000)             0.0000              1.0000              1.0000
     Parameter 18~N(0.000,1.000)             0.0000              1.0000              1.0000
     Parameter 19~N(-1.000,1.000)           -1.0000              1.0000              1.0000
     Parameter 20~N(0.000,1.000)             0.0000              1.0000              1.0000
     Parameter 21~N(0.000,1.000)             0.0000              1.0000              1.0000
     Parameter 22~N(-0.250,1.000)           -0.2500              1.0000              1.0000
     Parameter 23~N(-0.250,1.000)           -0.2500              1.0000              1.0000
     Parameter 24~N(-0.250,1.000)           -0.2500              1.0000              1.0000
     Parameter 25~N(-0.250,1.000)           -0.2500              1.0000              1.0000
     Parameter 26~N(-0.250,1.000)           -0.2500              1.0000              1.0000
     Parameter 27~N(-0.250,1.000)           -0.2500              1.0000              1.0000
     Parameter 28~N(-1.200,1.000)           -1.2000              1.0000              1.0000
     Parameter 29~N(0.000,1.000)             0.0000              1.0000              1.0000
     Parameter 30~N(0.000,1.000)             0.0000              1.0000              1.0000
     Parameter 31~N(0.000,1.000)             0.0000              1.0000              1.0000
     Parameter 32~N(0.000,1.000)             0.0000              1.0000              1.0000
     Parameter 33~N(0.200,1.000)             0.2000              1.0000              1.0000
     Parameter 34~N(0.000,1.000)             0.0000              1.0000              1.0000
     Parameter 35~N(0.000,1.000)             0.0000              1.0000              1.0000
     Parameter 36~N(0.000,1.000)             0.0000              1.0000              1.0000
     Parameter 37~N(0.000,1.000)             0.0000              1.0000              1.0000
     Parameter 38~N(0.000,1.000)             0.0000              1.0000              1.0000
     Parameter 39~N(0.000,1.000)             0.0000              1.0000              1.0000
     Parameter 40~N(1.000,1.000)             1.0000              1.0000              1.0000
     Parameter 41~N(0.000,1.000)             0.0000              1.0000              1.0000
     Parameter 42~N(0.000,1.000)             0.0000              1.0000              1.0000
     Parameter 43~N(0.250,1.000)             0.2500              1.0000              1.0000
     Parameter 44~N(0.250,1.000)             0.2500              1.0000              1.0000
     Parameter 45~N(0.250,1.000)             0.2500              1.0000              1.0000
     Parameter 46~N(0.250,1.000)             0.2500              1.0000              1.0000
     Parameter 47~N(0.250,1.000)             0.2500              1.0000              1.0000
     Parameter 48~N(0.250,1.000)             0.2500              1.0000              1.0000
     Parameter 49~N(0.000,1.000)             0.0000              1.0000              1.0000
     Parameter 50~N(0.000,5.000)             0.0000              5.0000              2.2361
     Parameter 51~N(0.000,1.000)             0.0000              1.0000              1.0000
     Parameter 52~N(0.000,1.000)             0.0000              1.0000              1.0000
     Parameter 53~N(0.000,1.000)             0.0000              1.0000              1.0000
     Parameter 54~N(0.000,1.000)             0.0000              1.0000              1.0000
     Parameter 55~N(0.000,1.000)             0.0000              1.0000              1.0000
     Parameter 56~N(0.000,1.000)             0.0000              1.0000              1.0000
     Parameter 57~N(0.000,1.000)             0.0000              1.0000              1.0000
     Parameter 58~N(0.000,1.000)             0.0000              1.0000              1.0000
     Parameter 59~N(0.000,1.000)             0.0000              1.0000              1.0000
     Parameter 60~N(0.000,1.000)             0.0000              1.0000              1.0000
     Parameter 61~N(0.000,1.000)             0.0000              1.0000              1.0000
     Parameter 62~N(0.000,1.000)             0.0000              1.0000              1.0000
     Parameter 63~N(0.000,1.000)             0.0000              1.0000              1.0000
     Parameter 64~N(0.000,1.000)             0.0000              1.0000              1.0000
     Parameter 65~N(0.000,1.000)             0.0000              1.0000              1.0000
     Parameter 66~N(0.000,1.000)             0.0000              1.0000              1.0000
     Parameter 67~N(0.000,1.000)             0.0000              1.0000              1.0000
     Parameter 68~N(0.000,1.000)             0.0000              1.0000              1.0000
     Parameter 69~N(0.000,1.000)             0.0000              1.0000              1.0000
     Parameter 70~N(0.000,1.000)             0.0000              1.0000              1.0000
     Parameter 71~N(0.000,1.000)             0.0000              1.0000              1.0000
     Parameter 72~N(0.000,1.000)             0.0000              1.0000              1.0000
     Parameter 73~N(0.000,1.000)             0.0000              1.0000              1.0000
     Parameter 74~N(0.000,1.000)             0.0000              1.0000              1.0000
     Parameter 75~N(0.000,1.000)             0.0000              1.0000              1.0000
     Parameter 76~N(0.000,1.000)             0.0000              1.0000              1.0000
     Parameter 77~N(0.000,1.000)             0.0000              1.0000              1.0000
     Parameter 78~N(0.000,1.000)             0.0000              1.0000              1.0000
     Parameter 79~N(0.000,1.000)             0.0000              1.0000              1.0000
     Parameter 80~N(0.000,1.000)             0.0000              1.0000              1.0000
     Parameter 81~N(-0.700,1.000)           -0.7000              1.0000              1.0000
     Parameter 82~N(0.000,1.000)             0.0000              1.0000              1.0000
     Parameter 83~N(0.000,1.000)             0.0000              1.0000              1.0000
     Parameter 84~N(0.000,1.000)             0.0000              1.0000              1.0000
     Parameter 85~N(0.000,1.000)             0.0000              1.0000              1.0000
     Parameter 86~N(0.000,1.000)             0.0000              1.0000              1.0000
     Parameter 87~N(0.000,1.000)             0.0000              1.0000              1.0000
     Parameter 88~N(0.000,1.000)             0.0000              1.0000              1.0000
     Parameter 89~N(0.000,1.000)             0.0000              1.0000              1.0000
     Parameter 90~N(-0.100,1.000)           -0.1000              1.0000              1.0000
     Parameter 91~N(0.000,1.000)             0.0000              1.0000              1.0000
     Parameter 92~N(0.000,1.000)             0.0000              1.0000              1.0000
     Parameter 93~N(0.000,1.000)             0.0000              1.0000              1.0000
     Parameter 94~N(0.200,1.000)             0.2000              1.0000              1.0000
     Parameter 95~N(0.000,1.000)             0.0000              1.0000              1.0000
     Parameter 96~N(0.000,1.000)             0.0000              1.0000              1.0000
     Parameter 97~N(0.000,1.000)             0.0000              1.0000              1.0000
     Parameter 98~N(0.000,1.000)             0.0000              1.0000              1.0000
     Parameter 99~N(0.000,1.000)             0.0000              1.0000              1.0000
     Parameter 100~N(0.000,1.000)            0.0000              1.0000              1.0000
     Parameter 101~N(0.000,1.000)            0.0000              1.0000              1.0000
     Parameter 102~N(0.000,1.000)            0.0000              1.0000              1.0000
     Parameter 103~N(0.000,1.000)            0.0000              1.0000              1.0000
     Parameter 104~N(0.000,1.000)            0.0000              1.0000              1.0000
     Parameter 105~N(0.000,1.000)            0.0000              1.0000              1.0000
     Parameter 106~N(0.000,1.000)            0.0000              1.0000              1.0000
     Parameter 107~N(0.000,1.000)            0.0000              1.0000              1.0000
     Parameter 108~N(0.000,1.000)            0.0000              1.0000              1.0000
     Parameter 109~N(0.000,1.000)            0.0000              1.0000              1.0000
     Parameter 110~N(0.000,1.000)            0.0000              1.0000              1.0000
     Parameter 111~N(0.000,1.000)            0.0000              1.0000              1.0000
     Parameter 112~N(0.000,1.000)            0.0000              1.0000              1.0000
     Parameter 113~N(0.000,1.000)            0.0000              1.0000              1.0000
     Parameter 114~N(0.000,1.000)            0.0000              1.0000              1.0000
     Parameter 115~N(0.000,1.000)            0.0000              1.0000              1.0000
     Parameter 116~N(0.000,1.000)            0.0000              1.0000              1.0000
     Parameter 117~N(0.000,1.000)            0.0000              1.0000              1.0000
     Parameter 118~N(0.000,1.000)            0.0000              1.0000              1.0000
     Parameter 119~N(0.000,1.000)            0.0000              1.0000              1.0000
     Parameter 120~N(0.000,1.000)            0.0000              1.0000              1.0000
     Parameter 121~N(0.000,1.000)            0.0000              1.0000              1.0000
     Parameter 122~N(0.000,1.000)            0.0000              1.0000              1.0000
     Parameter 123~N(0.000,1.000)            0.0000              1.0000              1.0000
     Parameter 124~N(0.000,1.000)            0.0000              1.0000              1.0000
     Parameter 125~N(0.000,1.000)            0.0000              1.0000              1.0000
     Parameter 126~N(0.000,1.000)            0.0000              1.0000              1.0000
     Parameter 127~N(0.000,1.000)            0.0000              1.0000              1.0000
     Parameter 128~N(0.000,1.000)            0.0000              1.0000              1.0000
     Parameter 129~N(0.000,1.000)            0.0000              1.0000              1.0000
     Parameter 130~N(0.000,1.000)            0.0000              1.0000              1.0000
     Parameter 131~N(0.000,1.000)            0.0000              1.0000              1.0000
     Parameter 132~N(0.000,1.000)            0.0000              1.0000              1.0000
     Parameter 133~N(0.000,1.000)            0.0000              1.0000              1.0000
     Parameter 134~N(0.000,1.000)            0.0000              1.0000              1.0000
     Parameter 135~N(0.000,1.000)            0.0000              1.0000              1.0000
     Parameter 136~N(0.000,1.000)            0.0000              1.0000              1.0000
     Parameter 137~N(0.000,1.000)            0.0000              1.0000              1.0000
     Parameter 138~N(0.000,1.000)            0.0000              1.0000              1.0000
     Parameter 139~N(0.000,1.000)            0.0000              1.0000              1.0000
     Parameter 140~N(0.000,1.000)            0.0000              1.0000              1.0000
     Parameter 141~N(0.000,1.000)            0.0000              1.0000              1.0000
     Parameter 142~N(0.000,1.000)            0.0000              1.0000              1.0000
     Parameter 143~N(0.000,1.000)            0.0000              1.0000              1.0000
     Parameter 144~N(0.000,1.000)            0.0000              1.0000              1.0000
     Parameter 145~N(0.000,1.000)            0.0000              1.0000              1.0000
     Parameter 146~N(0.000,1.000)            0.0000              1.0000              1.0000
     Parameter 147~N(0.000,1.000)            0.0000              1.0000              1.0000
     Parameter 148~N(0.000,1.000)            0.0000              1.0000              1.0000
     Parameter 149~N(0.000,1.000)            0.0000              1.0000              1.0000
     Parameter 150~N(0.000,1.000)            0.0000              1.0000              1.0000
     Parameter 151~N(0.000,1.000)            0.0000              1.0000              1.0000
     Parameter 152~N(0.500,1.000)            0.5000              1.0000              1.0000
     Parameter 153~N(0.000,1.000)            0.0000              1.0000              1.0000
     Parameter 154~N(-0.500,1.000)          -0.5000              1.0000              1.0000
     Parameter 155~N(0.000,1.000)            0.0000              1.0000              1.0000
     Parameter 156~N(0.000,1.000)            0.0000              1.0000              1.0000
     Parameter 157~IG(20.000,20.000)         1.0526              0.0616              0.2481
     Parameter 158~N(0.000,1.000)            0.0000              1.0000              1.0000
     Parameter 159~N(0.500,1.000)            0.5000              1.0000              1.0000
     Parameter 160~IG(15.000,7.500)          0.5357              0.0221              0.1486
     Parameter 161~IG(12.000,6.000)          0.5455              0.0298              0.1725
     Parameter 162~N(0.000,1.000)            0.0000              1.0000              1.0000
     Parameter 163~N(0.000,1.000)            0.0000              1.0000              1.0000
     Parameter 164~IG(20.000,20.000)         1.0526              0.0616              0.2481
     Parameter 165~N(0.000,1.000)            0.0000              1.0000              1.0000
     Parameter 166~N(0.400,1.000)            0.4000              1.0000              1.0000
     Parameter 167~IG(7.500,12.500)          1.9231              0.6724              0.8200
     Parameter 168~IG(8.000,10.000)          1.4286              0.3401              0.5832
     Parameter 169~N(0.000,1.000)            0.0000              1.0000              1.0000
     Parameter 170~IG(15.000,3.000)          0.2143              0.0035              0.0594
     Parameter 171~N(-3.000,1.000)          -3.0000              1.0000              1.0000
     Parameter 172~N(-2.000,1.000)          -2.0000              1.0000              1.0000
     Parameter 173~N(0.000,1.000)            0.0000              1.0000              1.0000
     Parameter 174~N(0.500,1.000)            0.5000              1.0000              1.0000
     Parameter 175~N(1.500,1.000)            1.5000              1.0000              1.0000
     Parameter 176~N(-1.000,1.000)          -1.0000              1.0000              1.0000
     Parameter 177~N(-3.000,1.000)          -3.0000              1.0000              1.0000
     Parameter 178~N(-2.000,1.000)          -2.0000              1.0000              1.0000
     Parameter 179~N(-0.250,1.000)          -0.2500              1.0000              1.0000
     Parameter 180~N(0.000,1.000)            0.0000              1.0000              1.0000
     Parameter 181~N(1.500,1.000)            1.5000              1.0000              1.0000
     Parameter 182~N(0.000,1.000)            0.0000              1.0000              1.0000
     Parameter 183~N(1.500,1.000)            1.5000              1.0000              1.0000
     Parameter 184~N(1.500,1.000)            1.5000              1.0000              1.0000
     Parameter 185~N(1.500,1.000)            1.5000              1.0000              1.0000


     Beginning Time:  07:38:55
        Ending Time:  08:03:18
       Elapsed Time:  00:24:23


MUTHEN & MUTHEN
3463 Stoner Ave.
Los Angeles, CA  90066

Tel: (310) 391-9971
Fax: (310) 391-8971
Web: www.StatModel.com
Support: Support@StatModel.com

Copyright (c) 1998-2021 Muthen & Muthen
```
