## Supplementary material for "Disentangling effects of ethnicity, deprivation, and payment source on obstetric outcomes in American primigravidae: A structural equation model of observational data": Addendum 1 - R code to read CDC source data and prepare and extract file for Mplus analyses

```
# you can download the CDC natality file at:-
# https://www.cdc.gov/nchs/data_access/VitalStatsOnline.htm#Births
# read in the file
library(utils) # this is a core R package, so no need to install it
# read.fwf is for reading data in fixed-width format
hdat=read.fwf('/home/jonathan/mplus/natality/Nat2019us/Nat2019PublicUS.c20200506.r20200915.txt', widths=570)
dim(hdat) # [1] 3757582

# functions to extract data from specific columns
anc=function(x,y) return(as.numeric(sapply(hdat,substr,x,y)))
yn=function(x){ z=sapply(hdat,substr,x,x); a=rep(0,length(z)); a[z=='Y']=1; a[z=='U']=NA; return(a)}

# extract the data named in the file
btime=anc(19,22); bday=anc(23,23); bplace=anc(32,32); mage=anc(75,76); mrace=anc(105,106)
meduc=anc(124,124); fage=anc(147,148); frace=anc(151,152); feduc=anc(163,163)
mhisp=anc(117,117); fhisp=anc(162,162); plural=anc(454,454)
precarem=anc(224,225); precaren=anc(238,239); patack=yn(119); marstat=anc(120,120); wic=yn(251)
plive=anc(171,172); pdead=anc(173,174); pterm=anc(175,176)
livord=anc(179,179); totord=anc(182,182); intbth=anc(198,200); intliv=anc(201,202); intoth=anc(206,208)
cig0=anc(253,254); cig0=anc(253,254); cig1=anc(255,256); cig2=anc(257,258); cig3=anc(259,260)
mht=anc(280,281); mbmi=anc(283,286); prewt=anc(292,294); delwt=anc(299,301); addwt=anc(304,305)
predm=yn(313); prgdm=yn(314); prebp=yn(315); prgbp=yn(316); labanalg=yn(388); eclmps=yn(317)
prevptb=yn(318); prevlscs=yn(331); numlscs=anc(332,333)
gonor=yn(343); syph=yn(344); chlm=yn(345); hepb=yn(346); hepc=yn(347); noinf=anc(353,353)
okver=yn(360); badver=yn(361); labind=yn(383); labaug=yn(384); labster=yn(385); labant=yn(386); choram=yn(387)
bpres=anc(401,401); brout=anc(402,402); trial=yn(403)
trans=yn(415); lacer=yn(416); ruptu=yn(417); uhyst=yn(418); adicu=yn(419)
attnd=anc(433,433); mtran=yn(434); payer=anc(435,435)
apgar5=anc(444,445); apgar10=anc(448,449); plural=anc(454,454)
mf=function(x) {y=sapply(hdat,substr,x,x); z=rep(0,length(y)); z[y=='M']=1; return(z)}
sexinf=mf(475); lmpm=anc(477,478); cgest=anc(490,491); obgest=anc(499,500); bwt=anc(504,507)
ventil=yn(517); ventil6=yn(518); adnicu=yn(519); bsurf=yn(520); banti=yn(521); bseiz=yn(522)
anenc=yn(537); mening=yn(538); chd=yn(539); dihern=yn(540); omph=yn(541); gastro=yn(542)
limb=yn(549); cleft=yn(550); clpal=yn(551); hypo=yn(554)
gd=function(x){y=sapply(hdat,substr,x,x); z=rep(0,length(y)); z[y=='C']=1; z[y=='P']=.5; z[y=='U']=-1; return(z)}
down=gd(552); chrom=gd(553)
itran=yn(567); ilive=yn(568); breast=yn(569)

# select subset of the data
hdat=data.frame(btime,bday,bplace,mage,mrace,meduc,marstat,wic,fage,frace,feduc,patack,plive,pdead,pterm,livord,totord,
intbth,intliv,intoth,plural,cig0,cig1,cig2,cig3,mht,mbmi,precarem,precaren,prewt,delwt,addwt,predm,prgdm,prebp,prgbp,eclmps,
prevptb,prevlscs,numlscs,gonor,syph,chlm,hepb,hepc,noinf,labind,labaug,labanalg,labster,labant,choram,bpres,brout,trial,
okver,badver,trans,lacer,ruptu,uhyst,adicu,attnd,mtran,payer,apgar5,apgar10,plural,sexinf,cgest,obgest,lmpm,bwt,ventil,ventil6,
adnicu,bsurf,banti,bseiz,anenc,mening,chd,dihern,omph,gastro,limb,cleft,clpal,hypo,down,chrom,itran,ilive,breast,fhisp,mhisp)

# feduc:-
# 1 = 8th grade or less
# 2 = 9th through 12 th grade with no diploma
# 3 = High school graduate or GED completed
# 4 = Some college credit, but not a degree.
# 5 = Associate degree (AA,AS)
# 6 = Bachelor’s degree (BA, AB, BS)
# 7 = Master’s degree (MA, MS, MEng, MEd, MSW, MBA)
# 8 = Doctorate (PhD, EdD) or Professional Degree (MD, DDS, DVM, LLB, JD)
#9 =Unknown
# frace:-
# 1 = White (only) [only one race reported]
# 2 = Black (only)
# 3 = AIAN (American Indian or Alaskan Native) (only)
# 4 = Asian (only)
# 5 = NHOPI (Native Hawaiian or Other Pacific Islander) (only)
# 6 = Black and White
# 7 = Black and AIAN
# 8 = Black and Asian
# 9 = Black and NHOPI
# 10 = AIAN and White
# 11 = AIAN and Asian
# 12 = AIAN and NHOPI
# 13 = Asian and White
# 14 = Asian and NHOPI
# 15 = NHOPI and White
# 16 = Black, AIAN, and White
# 17 = Black, AIAN, and Asian
# 18 = Black, AIAN, and NHOPI
# 19 = Black, Asian, and White
# 20 = Black, Asian, and NHOPI
# 21 = Black, NHOPI, and White
# 22 = AIAN, Asian, and White
# 23 = AIAN, NHOPI, and White
# 24 = AIAN, Asian, and NHOPI
# 25 = Asian, NHOPI, and White
# 26 = Black, AIAN, Asian, and White
# 27 = Black, AIAN, Asian, and NHOPI
# 28 = Black, AIAN, NHOPI, and White
# 29 = Black, Asian, NHOPI, and White
# 30 = AIAN, Asian, NHOPI, and White
# 31 = Black, AIAN, Asian, NHOPI, and White
# 99 = Unknown or Not Stated
# fhisp:-
# 1 = Non-Hispanic White (only)
# 2 = Non-Hispanic Black (only)
# 3 = Non-Hispanic AIAN (only)
# 4 = Non-Hispanic Asian (only)
# 5 = Non-Hispanic NHOPI (only)
# 6 = Non-Hispanic more than one race
# 7 = Hispanic
# 8 = Origin unknown or not stated
# 9 = Race unknown or not stated (Non-Hispanic)
# payer:- 
# 1=Medicaid; 2=private insurance; 3=self; 4=Indian Health Service;
# 5=CHAMPUS/TRICARE (military); 6=other Government; 8 = Other (known); 9 = unknown

# save subset for later quick review
write.csv(hdat,'/home/jonathan/Desktop/natality/usnatal19_071121.csv')

if (!exists('hdat')) hdat=read.csv('/home/jonathan/Desktop/natality/usnatal19_071121.csv')


# define missing values and transform data
dim(hdat); names(hdat)
hdat$btime[hdat$btime==9999]=NA; hdat$bplace[hdat$bplace==9]=NA
hdat$mrace[hdat$mrace==99]=NA; hdat$mage[hdat$mage==99]=NA; hdat$meduc[hdat$meduc==9]=NA
hdat$frace[hdat$frace==99]=NA; hdat$fage[hdat$fage==99]=NA; hdat$feduc[hdat$feduc==9]=NA

hdat$plive[hdat$plive==99]=NA; hdat$pdead[hdat$pdead==99]=NA; hdat$pterm[hdat$pterm==99]=NA
hdat$livord[hdat$livord==9]=NA; hdat$totord[hdat$totord==9]=NA; hdat$intbth[hdat$intbth>=888]=NA
hdat$intliv[hdat$intliv>=888]=NA; hdat$intoth[hdat$intoth>=888]=NA
hdat$mhisp[hdat$mhisp>7]=NA; hdat$fhisp[hdat$fhisp>7]=NA
hdat$mhisp=as.numeric(hdat$mhisp==7); hdat$fhisp=as.numeric(hdat$fhisp==7)

# convert Imperial measures to SI
hdat$mht[hdat$mht==99]=NA; hdat$mht=hdat$mht*.0254; quantile(hdat$mht,na.rm=T)
hdat$prewt[hdat$prewt==999]=NA; hdat$prewt=hdat$prewt*0.453592; quantile(hdat$prewt,na.rm=T)
hdat$delwt[hdat$delwt==999]=NA; hdat$delwt=hdat$delwt*0.453592; quantile(hdat$delwt,na.rm=T)
hdat$addwt[hdat$addwt==999]=NA; hdat$addwt=hdat$addwt*0.453592; quantile(hdat$addwt,na.rm=T)

# define mean cigarettes per day, both before and during pregnancy
hdat$cig0[hdat$cig0==99]=NA; hdat$cig1[hdat$cig1==99]=NA; 
hdat$cig2[hdat$cig2==99]=NA; hdat$cig3[hdat$cig3==99]=NA; 
hdat$logcig0=log(hdat$cig0+1); hdat$logcig1=log(hdat$cig1+1)
hdat$logcig2=log(hdat$cig2+1); hdat$logcig3=log(hdat$cig3+1)
hdat$totcig=log((hdat$cig0+hdat$cig1+hdat$cig2+hdat$cig3)/4+1)
table(hdat$cig0>0,hdat$cig1>0)

# define more missing values
hdat$mbmi[hdat$mbmi==99.9]=NA; quantile(hdat$mbmi,na.rm=T)
hdat$numlscs[hdat$numlscs==99]=NA
hdat$bpres[hdat$bpres==9]=NA; hdat$bpres=factor(hdat$bpres) #fetal presentation
hdat$brout[hdat$brout==9]=NA; hdat$brout=factor(hdat$brout) #route of delivery
hdat$cgest[hdat$cgest==99]=NA; hdat$obgest[hdat$obgest==99]=NA
hdat$bwt[hdat$bwt==9999]=NA; table(is.na(hdat$bwt)); hdat$apgar5[hdat$apgar5==99]=NA

# estimate non-Hispanic European American parentage
hdat$eurom=0; hdat$eurom[hdat$mrace==1]=1; hdat$eurom[hdat$mrace%in%c(6,10,13,15)]=.5
hdat$eurom[hdat$mrace%in%c(16,19,21:23,25)]=.33
hdat$eurom[hdat$mrace%in%c(26,28:30)]=.25
hdat$eurom[hdat$mrace==31]=.125
hdat$eurof=0; hdat$eurof[hdat$frace==1]=1
hdat$eurof[hdat$frace%in%c(6,10,13,15)]=.5
hdat$eurof[hdat$frace%in%c(16,19,21:23,25)]=.33
hdat$eurof[hdat$frace%in%c(26,28:30)]=.25
hdat$eurof[hdat$frace==31]=.125; hdat$eurof[is.na(hdat$frace)]=NA

# estimate African American parentage
hdat$aframm=0; hdat$aframm[hdat$mrace==2]=1
hdat$aframm[hdat$mrace%in%c(6:9)]=.5
hdat$aframm[hdat$mrace%in%c(16:21)]=.33
hdat$aframm[hdat$mrace%in%c(26:29)]=.25
hdat$aframm[hdat$mrace==31]=.125
hdat$aframf=0; hdat$aframf[hdat$frace==2]=1
hdat$aframf[hdat$frace%in%c(6:9)]=.5
hdat$aframf[hdat$frace%in%c(16:21)]=.33
hdat$aframf[hdat$frace%in%c(26:29)]=.25
hdat$aframf[hdat$frace==31]=.125; 
hdat$aframf[is.na(hdat$frace)]=NA

# estimate NHPI parentage
hdat$nhpim=0; hdat$nhpim[hdat$mrace==5]=1
hdat$nhpim[hdat$mrace%in%c(9,12,14:15)]=.5
hdat$nhpim[hdat$mrace%in%c(18,20,21,23:25)]=.33
hdat$nhpim[hdat$mrace%in%c(27:30)]=.25
hdat$nhpim[hdat$mrace==31]=.125
hdat$nhpif=0; hdat$nhpif[hdat$frace==5]=1
hdat$nhpif[hdat$frace%in%c(9,12,14:15)]=.5
hdat$nhpif[hdat$frace%in%c(18,20,21,23:25)]=.33
hdat$nhpif[hdat$frace%in%c(27:30)]=.25
hdat$nhpif[hdat$frace==31]=.125
# very odd that table(hdat$nhpif,hdat$aframf) -> some nhpif=1 & aframf=.5!
# I have checked repeatedly and cannot find a coding error
# therefore, rectify directly by recoding to 0.5
hdat$nhpif[hdat$frace==9 & hdat$nhpif==1 & hdat$aframf==.5]=.5
hdat$nhpif[hdat$frace==8 & hdat$nhpif==1 & hdat$aframf==.5]=0
hdat$nphif[is.na(hdat$frace)]=NA

# estimate Asian American parentage
hdat$asianm=0; hdat$asianm[hdat$mrace==4]=1
hdat$asianm[hdat$mrace%in%c(8,11,13,14)]=.5
hdat$asianm[hdat$mrace%in%c(17,19,20,22,24)]=.33
hdat$asianm[hdat$mrace%in%c(26,27,29,30)]=.25
hdat$asianm[hdat$mrace==31]=.125
hdat$asianf=0; hdat$asianf[hdat$frace==4]=1
hdat$asianf[hdat$frace%in%c(8,11,13,14)]=.5
hdat$asianf[hdat$frace%in%c(17,19,20,22,24)]=.33
hdat$asianf[hdat$frace%in%c(26,27,29,30)]=.25
hdat$asianf[hdat$frace==31]=.125
hdat$asianf[is.na(hdat$frace)]=NA

# estimate AIAN American parentage
hdat$aianm=0; hdat$aianm[hdat$mrace==3]=1
hdat$aianm[hdat$mrace%in%c(7,10:12)]=.5
hdat$aianm[hdat$mrace%in%c(16:18,22:24)]=.33
hdat$aianm[hdat$mrace%in%c(26:28,30)]=.25
hdat$aianm[hdat$mrace==31]=.125
hdat$aianf=0; hdat$aianf[hdat$frace==3]=1
hdat$aianf[hdat$frace%in%c(7:10,12)]=.5
hdat$aianf[hdat$frace%in%c(16:18,22:24)]=.33
hdat$aianf[hdat$frace%in%c(26:28,30)]=.25
hdat$aianf[hdat$frace==31]=.125
hdat$aianf[is.na(hdat$frace)]=NA

# functions to describe the data
tdesc=function(x) {print(table(is.na(x))); print(table(x))}
qdesc=function(x) {print(table(is.na(x))); print(quantile(x, na.rm=T))}

# more data transformations and definitions of missing values
hdat$bmi=round(hdat$prewt/(hdat$mht^2),1); qdesc(hdat$bmi)
hdat$precaren[hdat$precaren==99]=NA; tdesc(hdat$precaren)
hdat$precarem[hdat$precarem==99]=NA; tdesc(hdat$precarem)

# mothers with precarem of zero had no pre-natal care (PNC)
# in one sense, they left seeking care too late -
# so they more resemble mothers who began PNC in the 9th or 10th month of gestation
# there is also the question whether some of these mothers recognised the pregnancy
# obstetric and maternal estimates of duration of gestation correlate quite poorly
# therefore, recode PNC=0, to PNC=11
hdat$precarem[hdat$precarem==0]=11

# recode source of payment; 2 & 3 = private, 1 & 4:8 = government
hdat$jpay=hdat$payer
hdat$payer[hdat$payer%in%c(1,4:7)]=0; hdat$payer[hdat$payer%in%c(2,3)]=1
hdat$payer[hdat$payer%in%c(8,9)]=NA; table(hdat$payer)

# select only first primigravidae
dim(hdat); table(is.na(hdat$X))
hdat=hdat[!is.na(hdat$X),]; dim (hdat) # 3748546 113
hdat=hdat[!is.na(hdat$plural),]; dim(hdat); tdesc(hdat$plural)
hdat=hdat[!is.na(hdat$livord),]; dim(hdat); tdesc(hdat$livord)
hdat=hdat[!is.na(hdat$prevlscs),]; dim(hdat)
hdat=hdat[hdat$plural==1 & hdat$livord==1 & hdat$pterm==0 & hdat$prevlscs==0,]; hdat=hdat[!is.na(hdat$X),]; dim(hdat)
# [1] 1142705 115

# exclude mothers with pre-existing diabetes or hypertension
hdat=hdat[hdat$predm==0 & hdat$prebp==0,]; dim(hdat)
# [1] 1115025     115

# exclude mothers with extreme values of age, height or BMI
hdat=hdat[hdat$mage>14 & hdat$mage<=45,]; dim(hdat) 
hdat=hdat[hdat$mht>=1.4 & hdat$mht<1.88 & hdat$bmi>16.5 & hdat$bmi<40,]; dim(hdat) 
# [1] 1057898     115

# exclude babies with extreme values of weight or anencephaly
hdat=hdat[hdat$bwt>1000 & hdat$bwt<=5000,]; dim(hdat); qdesc(hdat$bwt) # [1] 1052034     115
hdat=hdat[hdat$anenc==0,]; dim(hdat) # 1051952     115

# exclude premature and postmature babies
hdat=hdat[hdat$obgest<=42 & hdat$obgest>=35,]; dim(hdat)
# [1] 1026746     115

# compute 'other' parental ethnicity = Asian + AIAN + NHPI
hdat$othm = hdat$asianm+hdat$aianm+hdat$nhpim; table(hdat$othm)
hdat$othf = hdat$asianf+hdat$aianf+hdat$nhpif; table(hdat$othf)
table(is.na(hdat$X)); dim(hdat)
#   FALSE    TRUE 
# 1002191   24555 
# [1] 1026746     117

# exclude births with any missing paternal demographic data
x1=!is.na(hdat$frace) & !is.na(hdat$fhisp)
x2=!is.na(hdat$feduc) & !is.na(hdat$fage)
x3=!is.na(hdat$mrace) & !is.na(hdat$mhisp)

# exclude births with any missing maternal demographic data
x4=!is.na(hdat$meduc) & !is.na(hdat$mage)
x5=!is.na(hdat$totcig)

# exclude births with any other relevant variables missing
x7=!is.na(hdat$mht) & !is.na(hdat$mbmi)
x8=!is.na(hdat$payer) & !hdat$payer%in%c(8,9) & !is.na(hdat$wic)
x9=!is.na(hdat$prgbp) & !is.na(hdat$prgdm)
x10=!is.na(hdat$obgest) & !is.na(hdat$bwt) & !is.na(hdat$apgar5)
x12=!is.na(hdat$precarem) & hdat$precarem!=0

xrace = x1 & x3; xdad = x1 & x2; xmum = x3 & x4 & x5
xprep = x7 & x8 & x12; xpreg = x9 & x10
xtot = xrace & xdad & xmum & xprep & xpreg; table(xtot)
#  FALSE   TRUE 
# 250648 776098

table(hdat$precarem)
xok=hdat$fage>14 & hdat$fage<60 & hdat$precarem<9; table(xok[xtot])
# FALSE   TRUE 
# 12475 763623 
dim(hdat[xtot & xok,]) # [1] 763623    117

table(xtot,hdat$aframm)

hvs=c('X','fage','aframf','fhisp','othf','feduc','payer','aframm','mhisp','othm','mage','mht',
'meduc','bmi','totcig','wic','precarem','prgbp','prgdm','obgest','bwt','apgar5','sexinf')
#for (i in hvs) {print(i); print(table(is.na(hdat[,i])))}
dim(na.omit(hdat[xtot & xok,hvs])); # 763623     23

table(is.na(hdat[xtot & xok,hvs])) # F 17563329
write.table(hdat[xtot & xok,hvs],file='/home/jonathan/Desktop/natality/all first singletons 210724.dat',na='.',
quote=F, row.names=F, col.names=F)

cvs=c(hvs,'gonor','syph','chlm','hepb','hepc')
dim(na.omit(hdat[xtot & xok, cvs])); table(is.na(hdat[xtot & xok,cvs]))
dim(na.omit(hdat[xtot & xok & hdat$fage>14 & hdat$fage<60 & hdat$precarem<9,cvs])) # 762786  28
# 762786 is the number of cases in the Mplus output

write.table(na.omit(hdat[xtot & xok,cvs]),file='/home/jonathan/Desktop/natality/chlm first singletons 210724.dat',na='.',
quote=F, row.names=F, col.names=F)

##############################################################################################
##############################################################################################
zdat=na.omit(hdat[xtot & xok,cvs])
ztot=hdat$X%in%zdat$X; table(ztot)
#  FALSE   TRUE 
# 263960 762786 

# test differences between complete cases (selected) and cases with missing values
jx=function(x) {print(x); print('+++++++++++++++++++++++++++++++++')
print(tapply(hdat[,x],ztot,quantile,na.rm=T, c(.5,.25,.75)))
if (length(unique(hdat[,x]))>9) print(ks.test(hdat[ztot,x],hdat[!xtot,x]))
if (length(unique(hdat[,x]))<=9) print(wilcox.test(hdat[ztot,x],hdat[!ztot,x]))
print('===================================')}

jt=function(x) {print(x); print(tapply(hdat[,x],xtot,mean,na.rm=T)); print(fisher.test(table(xtot,hdat[,x])))}

jx('mage'); jx('fage'); jx('mht'); jx('bmi'); jx('precarem')
jx('meduc'); jx('feduc'); jx('obgest'); jx('bwt'); jx('cig0'); jx('totcig')
hdat$smoker=as.numeric(hdat$totcig>0); table(hdat$smoker,ztot)
#   ztot
#     FALSE   TRUE
#  0 216922 725523
#  1  18869  37263
100*18869/(18869+216922)
# [1] 0.08002426
100*37263/(37263+725523)
# [1] 4.885118
tapply(exp(hdat$totcig[hdat$totcig>0])-1,ztot[hdat$totcig>0],quantile)
# $`FALSE`
#   0%   25%   50%   75%  100% 
# 0.25  2.50  5.00 10.00 98.00 
#$`TRUE`
#   0%   25%   50%   75%  100% 
# 0.25  2.00  5.00 10.00 98.00 

jt('sexinf'); jt('prgbp'); jt('prgdm'); jt('wic'); jt('payer')

hdat$meth=0; hdat$feth=0 # define parental ethnicities as >=0.5
hdat$meth[hdat$aianm>=.5 | hdat$asianm>=.5 | hdat$nhpim>=.5]=3
hdat$meth[hdat$mhisp>=.5]=2; hdat$meth[hdat$aframm>=.5]=1
hdat$feth[hdat$aianf>=.5 | hdat$asianf>=.5 | hdat$nhpif>=.5]=3
hdat$feth[hdat$fhisp>=.5]=2; hdat$feth[hdat$aframf>=.5]=1
tf1=table(ztot,hdat$feth); chisq.test(tf1)
tf1; tfx=tf1[1,]/apply(tf1,2,sum); tfx[2:4]/tfx[1]
for (i in 2:4) print(fisher.test(tf1[,c(1,i)])$estimate)
tm1=table(ztot,hdat$meth); chisq.test(table(ztot,hdat$meth))
tm1; tmx=tm1[1,]/apply(tm1,2,sum); tmx[2:4]/tmx[1]
for (i in 2:4) print(fisher.test(tm1[,c(1,i)])$estimate)

library(psych); cohen.kappa(table(hdat$meth),hdat$feth) # 0.62
cohen.kappa(table(hdat$meth[ztot]),hdat$feth[ztot]) # 0.72
cohen.kappa(table(hdat$meth[!ztot]),hdat$feth[!ztot]) # 0.29

t1=table(ztot,hdat$totcig>0); t1; t1[1,2]/sum(t1[1,]); t1[2,2]/sum(t1[2,]); fisher.test(t1)
# ethnicity x smoking
for (i in 1:3) {eok=hdat$feth==i; t11=table(hdat$totcig[eok],ztot[eok]>0); print(fisher.test(t11)$estimate)}
for (i in 1:3) {eok=hdat$feth==i; t11=table(hdat$totcig[eok],ztot[eok]>0); print(fisher.test(t11)$estimate)}
sok=hdat$totcig>0; tapply(round(exp(hdat$totcig[sok]),1),ztot[sok],quantile,c(.5,.25,.75),na.rm=T)
ks.test(totcig[sok & ztot], totcig[sok &!ztot])

t1=table(ztot,hdat$wic>0); t1; t1[1,2]/sum(t1[1,]); t1[2,2]/sum(t1[2,]); fisher.test(t1)
for (i in 1:3) {eok=hdat$feth==i; t11=table(ztot[eok],hdat$wic[eok]>0); print(fisher.test(t11)$estimate)}
for (i in 1:3) {eok=hdat$feth==i; t11=table(ztot[eok],hdat$wic[eok]>0); print(fisher.test(t11)$estimate)}
t1=table(ztot,hdat$payer>0); t1; t1[1,2]/sum(t1[1,]); t1[2,2]/sum(t1[2,]); fisher.test(t1)
t1=table(ztot,hdat$prgbp>0); t1; t1[1,2]/sum(t1[1,]); t1[2,2]/sum(t1[2,]); fisher.test(t1)
t1=table(ztot,hdat$prgdm>0); t1; t1[1,2]/sum(t1[1,]); t1[2,2]/sum(t1[2,]); fisher.test(t1)
t1=table(ztot,hdat$bwt<2500); t1; t1[1,2]/sum(t1[1,]); t1[2,2]/sum(t1[2,]); fisher.test(t1)
t1=table(ztot,hdat$obgest<36); t1; t1[1,2]/sum(t1[1,]); t1[2,2]/sum(t1[2,]); fisher.test(t1)

# now recall jdat which is defined above as cases for Mplus output
dim(jdat)[1] # 785879 = same as Mplus output
aok2=hdat$X%in%jdat$X; table(aok2) # same as Mplus output
#  aok2
#   FALSE   TRUE 
#  613335 785879 

jdat=hdat[ztot,]; table(jdat$feth)
# TO CONSTRUCT TABLE 1 IN MAIN REPORT
t1=table(jdat$totcig>0,jdat$meth)
t1; round(100*t1[2,]/(t1[1,]+t1[2,]),2)
tapply(exp(jdat$totcig[jdat$totcig>0]),jdat$meth[jdat$totcig>0], quantile,c(.25,.5,.75))
tapply(jdat$meduc,jdat$meth,quantile,c(.25,.5,.75))
tapply(jdat$feduc,jdat$feth,quantile,c(.25,.5,.75))
tapply(jdat$mage,jdat$meth,quantile,c(.25,.5,.75))
tapply(jdat$fage,jdat$feth,quantile,c(.25,.5,.75))
tapply(jdat$mht,jdat$meth,quantile,c(.25,.5,.75))
tapply(jdat$bmi,jdat$meth,quantile,c(.25,.5,.75))
t1=table(jdat$wic>0,jdat$meth)
t1; round(100*t1[2,]/(t1[1,]+t1[2,]),2)
t1=table(jdat$payer,jdat$meth)
t1; round(100*t1[2,]/(t1[1,]+t1[2,]),2)
tapply(jdat$precarem,jdat$meth,quantile,c(.25,.5,.75))
t1=table(jdat$prgbp==1,jdat$meth)
t1; round(100*t1[2,]/(t1[1,]+t1[2,]),2)
t1=table(jdat$prgdm==1,jdat$meth)
t1; round(100*t1[2,]/(t1[1,]+t1[2,]),2)
tapply(jdat$obgest,jdat$meth,quantile,c(.25,.5,.75))
tapply(jdat$bwt,jdat$meth,quantile,c(.25,.5,.75))

jdat$jfac6=0 # compute factor scores directly using the loadings and each case's data
jdat$jfac6=-.668*scale((jdat$fage-30)/5)-.81*scale(jdat$feduc)
jdat$jfac6=jdat$jfac6-1.025*scale(jdat$meduc)
jdat$jfac6=jdat$jfac6-.117*scale((jdat$mht-1.65)*10)
jdat$jfac6=jdat$jfac6-.076*scale((jdat$bmi-25)/5)
jdat$jfac6=jdat$jfac6-1.517*scale(jdat$wic)
jdat$jfac6=scale(jdat$jfac6)
xl='estimated deprivation score'
plot(density(jdat$jfac6[jdat$meth==0]), xlim=c(-4,4), ylim=c(0,.6), xlab=xl, lwd=1.5, main='')
abline(v=c(-1,1),lty=2)
lines(density(jdat$jfac6[jdat$meth==1]), lty=2, lwd=1.5)
lines(density(jdat$jfac6[jdat$meth==2]), lty=3, lwd=2)
lines(density(jdat$jfac6[jdat$meth==3]), lty=4, lwd=1.5)
leg=c('Maternal ethnicity','non-Hispanic European','African American','Hispanic','Other')
legend('topright', lty=c(0:4), legend=leg, cex=.75)
##############################################################################################
##############################################################################################

tb1=table(jdat$bwt<2500,jdat$meth,jdat$sexinf)
tb1; stb1=tb1[2,,1]/(tb1[1,,1]+tb1[2,,1]); tb1[2,,2]/(tb1[1,,2]+tb1[2,,2])
stb1f=(tb1[2,,1]/(tb1[1,,1]+tb1[2,,1]))/(tb1[2,1,1]/(tb1[1,1,1]+tb1[2,1,1]))
stb1m=(tb1[2,,2]/(tb1[1,,2]+tb1[2,,2]))/(tb1[2,1,2]/(tb1[1,1,2]+tb1[2,1,2]))

# functions to compute probabilities from probit path coefficients in the Mplus outputs

# 1) compute probabilities for probits of binary outcomes
px=function(x,y=NULL){ w=1
if (x%in%c('age','bmi')) w=.2; if (x=='mht') w=.1; if (x=='socadv') w=-1;
x=toupper(x); z=paste(toupper(y),'$1',sep=''); y=paste(toupper(y),'ON',sep='.')
a=m1$est[m1[,1]==y & m1[,2]==x]; b=m1$est[m1[,2]==z]
if (x%in%c('FEDUC','MEDUC')) {
t3=m1$est[m1[,1]=='Thresholds' & m1[,2]==paste(x,'3',sep='$')]
t4=m1$est[m1[,1]=='Thresholds' & m1[,2]==paste(x,'4',sep='$')]
w=(pnorm(t4)-pnorm(t3))}
return(pnorm(a*w-b)-pnorm(-b))}

# level 3 = High school graduate or GED completed
# Threshold 3
# level 4 = Some college credit, but not a degree
# Threshold 4
# level 5 = Associate degree (AA,AS)

# excerpt from Mplus manual
# Consider the following model:
# x -> u -> y
# where u is a categorical variable. The issue is how is u treated when it is
# a dependent variable predicted by x and how is it treated when it is an
# independent variable predicting y. With weighted least squares
# estimation, a probit regression coefficient is estimated in the regression
# of u on x. In the regression of y on u, the continuous latent response
# variable u* is used as the covariate.

# prgbp on meduc b=0.036; meduc$3=-1.408; meduc$4=-.498
# P (u = 0 | x) = F (t 1 - b*x),
# P (u = 1 | x) = F (t 2 - b*x) - F (t 1 - b*x),
# P (u = 2 | x) = F (- t 2 + b*x)

# so, now need to predict meduc using cig0, aframm, etc.
# and need to predict feduc using fage, aframf, etc.

# Compute probability for increasing educational level from school->college
edy=function(x,y=NULL){ w=1; yt=toupper(y)
if (x%in%c('age','bmi')) w=.2; if (x=='mht') w=.1; if (x=='socadv') w=-1;
x=toupper(x); y=paste(toupper(y),'ON',sep='.')
a=m1$est[m1[,1]==y & m1[,2]==x]
if (y%in%c('FEDUC.ON','MEDUC.ON')) {
t3=m1$est[m1[,1]=='Thresholds' & m1[,2]==paste(yt,'3',sep='$')]
t4=m1$est[m1[,1]=='Thresholds' & m1[,2]==paste(yt,'4',sep='$')]}
return(pnorm(t4+a*w)-pnorm(t3+a*w)-(pnorm(t4)-pnorm(t3)))}

# compute probability for education (increasing school->college) as loading
edx=function(x,y=NULL){ w=1
x=toupper(x); y=paste(toupper(y),'BY',sep='.')
a=m1$est[m1[,1]==y & m1[,2]==x]
if (x%in%c('FEDUC','MEDUC')) {
t3=m1$est[m1[,1]=='Thresholds' & m1[,2]==paste(x,'3',sep='$')]
t4=m1$est[m1[,1]=='Thresholds' & m1[,2]==paste(x,'4',sep='$')]}
return((pnorm(t4+a)-pnorm(t3+a))*(pnorm(t4)-pnorm(t3)))}

# compute probability for education (increasing school->college) as 'x' variable
pedx=function(x,y=NULL){ w=1
x=toupper(x); z=paste(toupper(y),'$1',sep=''); y=paste(toupper(y),'ON',sep='.')
a=m1$est[m1[,1]==y & m1[,2]==x]; b=m1$est[m1[,2]==z]
if (x%in%c('FEDUC','MEDUC')) {
t3=m1$est[m1[,1]=='Thresholds' & m1[,2]==paste(x,'3',sep='$')]
t4=m1$est[m1[,1]=='Thresholds' & m1[,2]==paste(x,'4',sep='$')]
w=pnorm(t4)-pnorm(t3)}
return(pnorm(a*w-b)-pnorm(-b))}

# read Mplus output file
library(MplusAutomation)
m1=readModels('/home/jonathan/bayes_deponly_fac6_final_020222f2_ind.out',what='parameters')$parameters
# alternatively, read in the "Surface" model's table of results
#m1=readModels('/home/jonathan/WLSMV_deponly_surface_final_291221f2.out',what='parameters')$parameters
str(m1); m1=m1[[1]][[1]] # use only table of unstandardized path coefficients

tapply(jdat$bwt[aok & jdat$jfac6<0],jdat$meth[aok & jdat$jfac6<0],quantile)
jvs=c('bwt','meth','feth','jfac6','obgest','prgbp','prgdm','totcig','bmi','mht')
gdat=jdat[aok,jvs]
library(gamlss)
g1=gamlss(bwt~(as.factor(meth)+as.factor(feth))*jfac6, data=gdat, family=BCPE)
g2=update(g1, ~.+I(obgest-39)*(as.factor(meth)+as.factor(feth)+totcig+jfac6))
g3=update(g2, ~.+jfac6*(prgbp+prgdm)*obgest)
summary(g1); summary(g2)

ex=function(x) {print(x); print(tapply(hdat[aok,x],hdat$jeth[aok],mean))}
em=function(x) {print(x); print(tapply(hdat[aok,x],hdat$jeth[aok],median))}
et=function(x) {print(x); print(table(hdat$jeth,hdat[aok,x]))}

tapply(hdat$mage,aok,mean); t.test(hdat$mage[aok],hdat$mage[!aok])
tapply(hdat$fage,aok,mean); t.test(hdat$fage[aok],hdat$fage[!aok])

# check nature of Bayesian estimates of factor scores
fdat2=read.table('/home/jonathan/mplus/natality/bayes_fac6_fscores_291221f.dat'); dim(fdat2)
fdat1=read.table('/home/jonathan/mplus/natality/bayes_fac6_fscores_021221.dat'); dim(fdat1)
fdat=read.table('/home/jonathan/mplus/natality/bayes_fac6_fscores_071221.dat'); dim(fdat)
names(fdat)=c('feduc','payer','meduc','wic','prgbp','prgdm','sexinf','fage','mage','mht',
'bmi','cig0','precarem','obgest','bwt','aframf','fhisp','aframm','mhisp','othm','othf',
'depx','depm','depsd','dep97','dep25')

fdat$depx=fdat$depx*-1; fdat$depm=fdat$depm*-1
fdat$ethm=0; fdat$ethf=0
fdat$ethm[fdat$aframm>=.5]=1; fdat$ethm[fdat$mhisp>=.5]=2; fdat$ethm[fdat$othm>=.5]=3
fdat$ethf[fdat$aframf>=.5]=1; fdat$ethf[fdat$fhisp>=.5]=2; fdat$ethf[fdat$othf>=.5]=3
write.csv(fdat, file='/home/jonathan/mplus/natality/bayes_fac6_fscores_071221.csv')


boxplot(fdat$depm~fdat$ethm, col='lightgrey', notch=T, varwidth=T)
boxplot(fdat$depm~fdat$ethm*fdat$wic, col='lightgrey', notch=T, varwidth=T)
boxplot(fdat$depm~fdat$ethf, col='lightgrey', notch=T, varwidth=T)
boxplot(fdat$depm~fdat$ethf*fdat$wic, col='lightgrey', notch=T, varwidth=T)

library(gamlss)
frows=1:dim(fdat)[1]; cok=frows%%50==0; fdatt=fdat[cok,]
g1=gamlss(depm~as.factor(ethm)+as.factor(ethf), data=fdatt); summary(g1)
g2=gamlss(depm~as.factor(ethm)+as.factor(ethf), data=fdatt, family=SHASH, n.cyc=1e3)
summary(g2)
g2a=gamlss(depm~as.factor(ethm)+as.factor(ethf), data=fdatt, family=SHASH, n.cyc=1e3, sigma.fo=~as.factor(ethm)+as.factor(ethf), nu.fo=~as.factor(ethm)+as.factor(ethf))
summary(g2a)
g2b=gamlss(depm~as.factor(ethm)+as.factor(ethf), data=fdatt, family=SHASH, n.cyc=1e3, sigma.fo=~as.factor(ethm)+as.factor(ethf), nu.fo=~as.factor(ethm)+as.factor(ethf), tau.fo=~as.factor(ethm)+as.factor(ethf))
summary(g2b)

LR.test(g2a,g2b); plot (g2b)
# the plot.gamlss function plots residuals (ordinate) against sequence of observations (abscissa)
# note the remarkable variation across sequence of observations for both mean and variance
# this implies that the sequence reflects systematic variation - probably geographical (e.g. state)

g2c=gamlss(depm~as.factor(ethm)+as.factor(ethf)+cs(frows[cok]), data=fdatt, family=SHASH, n.cyc=1e3, sigma.fo=~as.factor(ethm)+as.factor(ethf)+cs(frows[cok]), nu.fo=~as.factor(ethm)+as.factor(ethf)+cs(frows[cok]), tau.fo=~as.factor(ethm)+as.factor(ethf))
summary(g2b)
LR.test(g2b,g2c)
#      Null model: deviance= 40837.12 with  28 deg. of freedom 
# Altenative model: deviance= 40527.02 with  52.57679 deg. of freedom 
# LRT = 310.093 with 24.57679 deg. of freedom and p-value= 0 

plot(density(fdat$depm[fdat$ethm==0]),main='',xlab='deprivation score',ylim=c(0,.5))
lines(density(fdat$depm[fdat$ethm==1]),main='',xlab='deprivation score',lty=5)
lines(density(fdat$depm[fdat$ethm==2]),main='',xlab='deprivation score',lty=2)
lines(density(fdat$depm[fdat$ethm==3]),main='',xlab='deprivation score',lty=4)
legend('topleft',lty=c(1,5,2,4),legend=c('NHW','AA','Hisp','Oth'))
######################################################################################################
######################################################################################################
######################################################################################################
######################################################################################################
######################################################################################################
```
